# A proteogenomic analysis of the adiposity colorectal cancer relationship identifies GREM1 as a probable mediator

**DOI:** 10.1101/2024.02.12.24302712

**Authors:** Matthew A Lee, Charlie A Hatcher, Emma Hazelwood, Lucy J Goudswaard, Konstantinos K Tsilidis, Emma E Vincent, Richard M Martin, Karl Smith-Byrne, Hermann Brenner, Iona Cheng, Sun-Seog Kweon, Loic Le Marchand, Polly A Newcomb, Robert E Schoen, Ulrike Peters, Marc J Gunter, Bethany Van Guelpen, Neil Murphy

## Abstract

Adiposity is an established risk factor for colorectal cancer (CRC). However, the pathways underlying this relationship, and specifically the role of the circulating proteome, is unclear.

Utilizing two-sample Mendelian randomization and colocalization, based on summary data from large sex-combined and sex-specific genetic studies, we estimated the univariable (UV) associations between: (I) adiposity measures (body mass index, BMI; waist hip ratio, WHR) and overall and site-specific (colon, proximal colon, distal colon, and rectal) CRC risk, (II) adiposity measures and plasma proteins, and (III) adiposity-associated plasma proteins and CRC risk. We used multivariable MR (MVMR) to investigate the potential mediating role of adiposity- and CRC-related proteins in the adiposity-CRC association.

BMI and WHR were positively associated with CRC risk, with similar associations by anatomical tumour site. 6,591 adiposity-protein (2,628 unique proteins) and 33 protein-CRC (8 unique proteins) associations were identified using UVMR and colocalization. 1 protein, GREM1 was associated with BMI only and CRC outcomes in a manner that was consistent with a potential mediating role in sex-combined and female-specific analyses. In MVMR, adjusting the BMI-CRC association for GREM1, effect estimates were attenuated - suggestive of a potential mediating role - most strongly for the BMI-overall CRC association in women.

These results highlight the impact of adiposity on the plasma proteome and of adiposity-associated circulating proteins on the risk of CRC. Supported by evidence from *cis*-SNP UVMR and colocalization analyses, GREM1 was identified as a potential mediator of the BMI-CRC association, particularly in women, and warrants further experimental investigation.

## Extended Data 2 for "A proteogenomic analysis of the adiposity colorectal cancer relationship identifies GREM1 as a probable mediator"

```
                                                                                         
 Original (total) number of variables (V) after removing redundant (collinear) variables:
                                                                                         
 4907                                                                                    
                                                                                
                                                                                
 For factor 1 to V, original eigenvalues associated with the correlation matrix:
               
    1 2552.2653
    2  567.8873
    3  421.7950
    4  335.6098
    5  301.3618
    6  218.5822
    7  197.8756
    8  178.4461
    9  150.5547
   10  127.5069
   11  122.9953
   12   99.6364
   13   87.0887
   14   78.9699
   15   69.9123
   16   52.1457
   17   41.9989
   18   32.8983
   19   32.0000
   20   30.9982
   21   28.0913
   22   22.9377
   23   21.9812
   24   20.6837
   25   20.3155
   26   19.2522
   27   18.5784
   28   17.5842
   29   17.3417
   30   15.8729
   31   15.7024
   32   15.3121
   33   13.8913
   34   13.7304
   35   13.2350
   36   13.0140
   37   12.7274
   38   12.4674
   39   11.9285
   40   11.4808
   41   11.1907
   42   11.0718
   43   10.8472
   44   10.6622
   45   10.4889
   46   10.1975
   47   10.1722
   48    9.9884
   49    9.7800
   50    9.6888
   51    9.5732
   52    9.4416
   53    9.3351
   54    9.0171
   55    8.9249
   56    8.8315
   57    8.6146
   58    8.5221
   59    8.4606
   60    8.3395
   61    8.2686
   62    8.1168
   63    8.0034
   64    7.9482
   65    7.7858
   66    7.7260
   67    7.6341
   68    7.5612
   69    7.2701
   70    7.2441
   71    7.1960
   72    7.1078
   73    7.0465
   74    6.9509
   75    6.8334
   76    6.6785
   77    6.6404
   78    6.5999
   79    6.4838
   80    6.4127
   81    6.2909
   82    6.2262
   83    6.1905
   84    6.1652
   85    6.0253
   86    6.0182
   87    5.9799
   88    5.9311
   89    5.9020
   90    5.8247
   91    5.7757
   92    5.7023
   93    5.6636
   94    5.6312
   95    5.5431
   96    5.5238
   97    5.4330
   98    5.3839
   99    5.3335
  100    5.3028
  101    5.2342
  102    5.1971
  103    5.1931
  104    5.1415
  105    5.0667
  106    5.0298
  107    5.0133
  108    4.9617
  109    4.8758
  110    4.8299
  111    4.8237
  112    4.7983
  113    4.7245
  114    4.6882
  115    4.6605
  116    4.6137
  117    4.6013
  118    4.5545
  119    4.5444
  120    4.5040
  121    4.4634
  122    4.4078
  123    4.3899
  124    4.3684
  125    4.3627
  126    4.3278
  127    4.3150
  128    4.2772
  129    4.2558
  130    4.2215
  131    4.2032
  132    4.1593
  133    4.1461
  134    4.1071
  135    4.1005
  136    4.0682
  137    4.0281
  138    4.0212
  139    3.9734
  140    3.9329
  141    3.9140
  142    3.9041
  143    3.8830
  144    3.8497
  145    3.8356
  146    3.8048
  147    3.7561
  148    3.7371
  149    3.7309
  150    3.7043
  151    3.6785
  152    3.6754
  153    3.6520
  154    3.6176
  155    3.6079
  156    3.5718
  157    3.5516
  158    3.5474
  159    3.5309
  160    3.4996
  161    3.4824
  162    3.4700
  163    3.4598
  164    3.4195
  165    3.4109
  166    3.3944
  167    3.3893
  168    3.3734
  169    3.3551
  170    3.3354
  171    3.3052
  172    3.2918
  173    3.2817
  174    3.2319
  175    3.2243
  176    3.2195
  177    3.1921
  178    3.1888
  179    3.1711
  180    3.1462
  181    3.1366
  182    3.1269
  183    3.1174
  184    3.0959
  185    3.0769
  186    3.0651
  187    3.0499
  188    3.0368
  189    3.0189
  190    2.9988
  191    2.9752
  192    2.9619
  193    2.9544
  194    2.9391
  195    2.9291
  196    2.9126
  197    2.9032
  198    2.8908
  199    2.8798
  200    2.8534
  201    2.8437
  202    2.8335
  203    2.8151
  204    2.8105
  205    2.7867
  206    2.7831
  207    2.7757
  208    2.7610
  209    2.7467
  210    2.7344
  211    2.7324
  212    2.7134
  213    2.7039
  214    2.6975
  215    2.6779
  216    2.6713
  217    2.6616
  218    2.6582
  219    2.6468
  220    2.6293
  221    2.6124
  222    2.6077
  223    2.5956
  224    2.5754
  225    2.5721
  226    2.5455
  227    2.5442
  228    2.5387
  229    2.5247
  230    2.5116
  231    2.4996
  232    2.4950
  233    2.4899
  234    2.4783
  235    2.4699
  236    2.4631
  237    2.4545
  238    2.4475
  239    2.4425
  240    2.4317
  241    2.4233
  242    2.4183
  243    2.4061
  244    2.3994
  245    2.3958
  246    2.3783
  247    2.3650
  248    2.3586
  249    2.3547
  250    2.3482
  251    2.3384
  252    2.3340
  253    2.3278
  254    2.3169
  255    2.3090
  256    2.2956
  257    2.2913
  258    2.2718
  259    2.2687
  260    2.2630
  261    2.2505
  262    2.2452
  263    2.2411
  264    2.2338
  265    2.2214
  266    2.2189
  267    2.2071
  268    2.1980
  269    2.1857
  270    2.1753
  271    2.1714
  272    2.1637
  273    2.1553
  274    2.1483
  275    2.1457
  276    2.1389
  277    2.1331
  278    2.1234
  279    2.1212
  280    2.1134
  281    2.1076
  282    2.0969
  283    2.0878
  284    2.0832
  285    2.0790
  286    2.0757
  287    2.0696
  288    2.0616
  289    2.0557
  290    2.0487
  291    2.0371
  292    2.0300
  293    2.0280
  294    2.0198
  295    2.0172
  296    2.0135
  297    2.0067
  298    2.0012
  299    1.9957
  300    1.9826
  301    1.9805
  302    1.9703
  303    1.9660
  304    1.9620
  305    1.9585
  306    1.9539
  307    1.9517
  308    1.9455
  309    1.9378
  310    1.9258
  311    1.9236
  312    1.9206
  313    1.9146
  314    1.9099
  315    1.8941
  316    1.8910
  317    1.8879
  318    1.8853
  319    1.8811
  320    1.8763
  321    1.8729
  322    1.8627
  323    1.8607
  324    1.8566
  325    1.8542
  326    1.8487
  327    1.8440
  328    1.8359
  329    1.8309
  330    1.8278
  331    1.8263
  332    1.8164
  333    1.8138
  334    1.8117
  335    1.8072
  336    1.8050
  337    1.7956
  338    1.7903
  339    1.7836
  340    1.7799
  341    1.7740
  342    1.7683
  343    1.7652
  344    1.7642
  345    1.7607
  346    1.7521
  347    1.7490
  348    1.7455
  349    1.7426
  350    1.7338
  351    1.7226
  352    1.7215
  353    1.7133
  354    1.7126
  355    1.7061
  356    1.6957
  357    1.6891
  358    1.6879
  359    1.6834
  360    1.6815
  361    1.6755
  362    1.6690
  363    1.6682
  364    1.6652
  365    1.6598
  366    1.6559
  367    1.6509
  368    1.6501
  369    1.6425
  370    1.6384
  371    1.6356
  372    1.6333
  373    1.6284
  374    1.6250
  375    1.6180
  376    1.6162
  377    1.6126
  378    1.6038
  379    1.5987
  380    1.5978
  381    1.5928
  382    1.5915
  383    1.5882
  384    1.5832
  385    1.5824
  386    1.5799
  387    1.5734
  388    1.5720
  389    1.5636
  390    1.5608
  391    1.5563
  392    1.5557
  393    1.5546
  394    1.5520
  395    1.5441
  396    1.5358
  397    1.5344
  398    1.5338
  399    1.5307
  400    1.5286
  401    1.5239
  402    1.5183
  403    1.5178
  404    1.5117
  405    1.5090
  406    1.5016
  407    1.4998
  408    1.4977
  409    1.4930
  410    1.4908
  411    1.4840
  412    1.4794
  413    1.4776
  414    1.4740
  415    1.4739
  416    1.4700
  417    1.4687
  418    1.4655
  419    1.4605
  420    1.4581
  421    1.4564
  422    1.4537
  423    1.4464
  424    1.4427
  425    1.4401
  426    1.4356
  427    1.4319
  428    1.4276
  429    1.4216
  430    1.4199
  431    1.4170
  432    1.4151
  433    1.4130
  434    1.4098
  435    1.4047
  436    1.4039
  437    1.4020
  438    1.3943
  439    1.3936
  440    1.3925
  441    1.3838
  442    1.3803
  443    1.3794
  444    1.3784
  445    1.3730
  446    1.3693
  447    1.3677
  448    1.3623
  449    1.3585
  450    1.3569
  451    1.3535
  452    1.3496
  453    1.3466
  454    1.3441
  455    1.3438
  456    1.3395
  457    1.3370
  458    1.3326
  459    1.3294
  460    1.3263
  461    1.3251
  462    1.3205
  463    1.3185
  464    1.3132
  465    1.3102
  466    1.3095
  467    1.3057
  468    1.3038
  469    1.3008
  470    1.2992
  471    1.2963
  472    1.2934
  473    1.2921
  474    1.2876
  475    1.2847
  476    1.2833
  477    1.2793
  478    1.2766
  479    1.2732
  480    1.2704
  481    1.2683
  482    1.2672
  483    1.2657
  484    1.2610
  485    1.2572
  486    1.2545
  487    1.2517
  488    1.2502
  489    1.2463
  490    1.2454
  491    1.2418
  492    1.2381
  493    1.2344
  494    1.2321
  495    1.2309
  496    1.2286
  497    1.2258
  498    1.2240
  499    1.2230
  500    1.2195
  501    1.2182
  502    1.2146
  503    1.2114
  504    1.2086
  505    1.2049
  506    1.2038
  507    1.2007
  508    1.1991
  509    1.1965
  510    1.1951
  511    1.1875
  512    1.1867
  513    1.1844
  514    1.1816
  515    1.1792
  516    1.1759
  517    1.1747
  518    1.1738
  519    1.1700
  520    1.1687
  521    1.1657
  522    1.1628
  523    1.1591
  524    1.1569
  525    1.1547
  526    1.1533
  527    1.1481
  528    1.1466
  529    1.1450
  530    1.1428
  531    1.1417
  532    1.1386
  533    1.1370
  534    1.1312
  535    1.1267
  536    1.1264
  537    1.1246
  538    1.1234
  539    1.1210
  540    1.1186
  541    1.1168
  542    1.1157
  543    1.1127
  544    1.1093
  545    1.1078
  546    1.1070
  547    1.1024
  548    1.1008
  549    1.0979
  550    1.0968
  551    1.0960
  552    1.0934
  553    1.0889
  554    1.0888
  555    1.0863
  556    1.0820
  557    1.0803
  558    1.0773
  559    1.0760
  560    1.0749
  561    1.0711
  562    1.0693
  563    1.0648
  564    1.0640
  565    1.0627
  566    1.0609
  567    1.0600
  568    1.0580
  569    1.0553
  570    1.0515
  571    1.0508
  572    1.0472
  573    1.0444
  574    1.0436
  575    1.0403
  576    1.0381
  577    1.0370
  578    1.0326
  579    1.0302
  580    1.0294
  581    1.0278
  582    1.0268
  583    1.0245
  584    1.0233
  585    1.0201
  586    1.0178
  587    1.0170
  588    1.0139
  589    1.0098
  590    1.0086
  591    1.0068
  592    1.0047
  593    1.0034
  594    1.0020
  595    1.0000
  596    1.0000
  597    1.0000
  598    1.0000
  599    1.0000
  600    1.0000
  601    1.0000
  602    1.0000
  603    1.0000
  604    1.0000
  605    1.0000
  606    1.0000
  607    1.0000
  608    1.0000
  609    1.0000
  610    1.0000
  611    1.0000
  612    1.0000
  613    1.0000
  614    1.0000
  615    1.0000
  616    1.0000
  617    1.0000
  618    1.0000
  619    1.0000
  620    0.9994
  621    0.9976
  622    0.9953
  623    0.9944
  624    0.9915
  625    0.9891
  626    0.9865
  627    0.9832
  628    0.9808
  629    0.9783
  630    0.9772
  631    0.9759
  632    0.9739
  633    0.9717
  634    0.9706
  635    0.9686
  636    0.9664
  637    0.9635
  638    0.9602
  639    0.9598
  640    0.9579
  641    0.9565
  642    0.9552
  643    0.9525
  644    0.9510
  645    0.9500
  646    0.9469
  647    0.9453
  648    0.9442
  649    0.9426
  650    0.9423
  651    0.9383
  652    0.9377
  653    0.9341
  654    0.9334
  655    0.9315
  656    0.9267
  657    0.9258
  658    0.9241
  659    0.9226
  660    0.9220
  661    0.9185
  662    0.9168
  663    0.9156
  664    0.9124
  665    0.9106
  666    0.9101
  667    0.9085
  668    0.9070
  669    0.9041
  670    0.9032
  671    0.9015
  672    0.8991
  673    0.8974
  674    0.8944
  675    0.8935
  676    0.8929
  677    0.8883
  678    0.8855
  679    0.8853
  680    0.8845
  681    0.8842
  682    0.8808
  683    0.8797
  684    0.8787
  685    0.8777
  686    0.8741
  687    0.8717
  688    0.8710
  689    0.8703
  690    0.8672
  691    0.8667
  692    0.8634
  693    0.8621
  694    0.8604
  695    0.8586
  696    0.8576
  697    0.8563
  698    0.8543
  699    0.8524
  700    0.8506
  701    0.8492
  702    0.8470
  703    0.8427
  704    0.8414
  705    0.8389
  706    0.8372
  707    0.8355
  708    0.8333
  709    0.8322
  710    0.8312
  711    0.8291
  712    0.8281
  713    0.8273
  714    0.8261
  715    0.8220
  716    0.8212
  717    0.8200
  718    0.8189
  719    0.8178
  720    0.8174
  721    0.8151
  722    0.8116
  723    0.8109
  724    0.8092
  725    0.8087
  726    0.8075
  727    0.8030
  728    0.8022
  729    0.8006
  730    0.7989
  731    0.7966
  732    0.7941
  733    0.7931
  734    0.7927
  735    0.7910
  736    0.7889
  737    0.7875
  738    0.7868
  739    0.7841
  740    0.7831
  741    0.7824
  742    0.7810
  743    0.7785
  744    0.7768
  745    0.7751
  746    0.7746
  747    0.7727
  748    0.7724
  749    0.7707
  750    0.7683
  751    0.7674
  752    0.7655
  753    0.7646
  754    0.7630
  755    0.7620
  756    0.7601
  757    0.7571
  758    0.7568
  759    0.7537
  760    0.7532
  761    0.7519
  762    0.7507
  763    0.7495
  764    0.7472
  765    0.7463
  766    0.7440
  767    0.7432
  768    0.7428
  769    0.7409
  770    0.7398
  771    0.7377
  772    0.7371
  773    0.7365
  774    0.7346
  775    0.7331
  776    0.7312
  777    0.7289
  778    0.7283
  779    0.7251
  780    0.7230
  781    0.7225
  782    0.7214
  783    0.7192
  784    0.7177
  785    0.7167
  786    0.7163
  787    0.7130
  788    0.7108
  789    0.7095
  790    0.7088
  791    0.7066
  792    0.7053
  793    0.7033
  794    0.7014
  795    0.7008
  796    0.7000
  797    0.6992
  798    0.6983
  799    0.6967
  800    0.6952
  801    0.6949
  802    0.6935
  803    0.6916
  804    0.6909
  805    0.6890
  806    0.6874
  807    0.6858
  808    0.6848
  809    0.6833
  810    0.6824
  811    0.6811
  812    0.6802
  813    0.6786
  814    0.6772
  815    0.6755
  816    0.6748
  817    0.6736
  818    0.6717
  819    0.6689
  820    0.6682
  821    0.6662
  822    0.6659
  823    0.6650
  824    0.6640
  825    0.6623
  826    0.6608
  827    0.6594
  828    0.6572
  829    0.6555
  830    0.6547
  831    0.6532
  832    0.6517
  833    0.6503
  834    0.6489
  835    0.6478
  836    0.6473
  837    0.6461
  838    0.6449
  839    0.6422
  840    0.6411
  841    0.6404
  842    0.6399
  843    0.6395
  844    0.6382
  845    0.6354
  846    0.6346
  847    0.6329
  848    0.6315
  849    0.6296
  850    0.6282
  851    0.6269
  852    0.6257
  853    0.6236
  854    0.6225
  855    0.6222
  856    0.6214
  857    0.6200
  858    0.6186
  859    0.6183
  860    0.6166
  861    0.6153
  862    0.6131
  863    0.6119
  864    0.6113
  865    0.6090
  866    0.6084
  867    0.6069
  868    0.6048
  869    0.6042
  870    0.6034
  871    0.6026
  872    0.6018
  873    0.6011
  874    0.5988
  875    0.5983
  876    0.5959
  877    0.5955
  878    0.5943
  879    0.5924
  880    0.5912
  881    0.5909
  882    0.5892
  883    0.5873
  884    0.5868
  885    0.5853
  886    0.5849
  887    0.5836
  888    0.5810
  889    0.5805
  890    0.5799
  891    0.5782
  892    0.5776
  893    0.5762
  894    0.5751
  895    0.5748
  896    0.5727
  897    0.5704
  898    0.5702
  899    0.5693
  900    0.5686
  901    0.5669
  902    0.5668
  903    0.5647
  904    0.5639
  905    0.5623
  906    0.5605
  907    0.5598
  908    0.5578
  909    0.5573
  910    0.5552
  911    0.5537
  912    0.5530
  913    0.5515
  914    0.5507
  915    0.5495
  916    0.5481
  917    0.5473
  918    0.5464
  919    0.5457
  920    0.5450
  921    0.5432
  922    0.5417
  923    0.5403
  924    0.5395
  925    0.5374
  926    0.5367
  927    0.5357
  928    0.5352
  929    0.5348
  930    0.5329
  931    0.5326
  932    0.5306
  933    0.5302
  934    0.5293
  935    0.5276
  936    0.5270
  937    0.5263
  938    0.5241
  939    0.5232
  940    0.5217
  941    0.5208
  942    0.5202
  943    0.5193
  944    0.5176
  945    0.5172
  946    0.5157
  947    0.5135
  948    0.5134
  949    0.5126
  950    0.5113
  951    0.5102
  952    0.5089
  953    0.5085
  954    0.5075
  955    0.5064
  956    0.5058
  957    0.5048
  958    0.5043
  959    0.5024
  960    0.5016
  961    0.5001
  962    0.4997
  963    0.4988
  964    0.4972
  965    0.4962
  966    0.4958
  967    0.4941
  968    0.4922
  969    0.4909
  970    0.4897
  971    0.4890
  972    0.4877
  973    0.4869
  974    0.4859
  975    0.4844
  976    0.4842
  977    0.4832
  978    0.4819
  979    0.4813
  980    0.4809
  981    0.4799
  982    0.4791
  983    0.4767
  984    0.4763
  985    0.4756
  986    0.4751
  987    0.4732
  988    0.4725
  989    0.4707
  990    0.4701
  991    0.4688
  992    0.4682
  993    0.4676
  994    0.4667
  995    0.4660
  996    0.4656
  997    0.4630
  998    0.4626
  999    0.4620
 1000    0.4597
 1001    0.4595
 1002    0.4584
 1003    0.4579
 1004    0.4573
 1005    0.4562
 1006    0.4548
 1007    0.4537
 1008    0.4532
 1009    0.4525
 1010    0.4517
 1011    0.4513
 1012    0.4494
 1013    0.4482
 1014    0.4472
 1015    0.4466
 1016    0.4458
 1017    0.4440
 1018    0.4432
 1019    0.4419
 1020    0.4408
 1021    0.4402
 1022    0.4399
 1023    0.4387
 1024    0.4374
 1025    0.4364
 1026    0.4352
 1027    0.4343
 1028    0.4336
 1029    0.4333
 1030    0.4312
 1031    0.4304
 1032    0.4298
 1033    0.4278
 1034    0.4274
 1035    0.4270
 1036    0.4256
 1037    0.4250
 1038    0.4239
 1039    0.4238
 1040    0.4235
 1041    0.4213
 1042    0.4197
 1043    0.4194
 1044    0.4183
 1045    0.4172
 1046    0.4169
 1047    0.4161
 1048    0.4156
 1049    0.4142
 1050    0.4134
 1051    0.4127
 1052    0.4117
 1053    0.4112
 1054    0.4105
 1055    0.4081
 1056    0.4075
 1057    0.4073
 1058    0.4062
 1059    0.4054
 1060    0.4049
 1061    0.4041
 1062    0.4034
 1063    0.4027
 1064    0.4011
 1065    0.4002
 1066    0.3994
 1067    0.3986
 1068    0.3980
 1069    0.3971
 1070    0.3961
 1071    0.3937
 1072    0.3931
 1073    0.3925
 1074    0.3914
 1075    0.3907
 1076    0.3901
 1077    0.3894
 1078    0.3885
 1079    0.3877
 1080    0.3856
 1081    0.3852
 1082    0.3844
 1083    0.3827
 1084    0.3824
 1085    0.3815
 1086    0.3806
 1087    0.3802
 1088    0.3788
 1089    0.3786
 1090    0.3774
 1091    0.3763
 1092    0.3752
 1093    0.3746
 1094    0.3741
 1095    0.3732
 1096    0.3727
 1097    0.3718
 1098    0.3712
 1099    0.3708
 1100    0.3702
 1101    0.3697
 1102    0.3677
 1103    0.3672
 1104    0.3661
 1105    0.3656
 1106    0.3638
 1107    0.3627
 1108    0.3619
 1109    0.3616
 1110    0.3609
 1111    0.3593
 1112    0.3588
 1113    0.3581
 1114    0.3578
 1115    0.3559
 1116    0.3548
 1117    0.3539
 1118    0.3533
 1119    0.3526
 1120    0.3526
 1121    0.3512
 1122    0.3509
 1123    0.3502
 1124    0.3491
 1125    0.3480
 1126    0.3480
 1127    0.3467
 1128    0.3461
 1129    0.3460
 1130    0.3454
 1131    0.3444
 1132    0.3430
 1133    0.3422
 1134    0.3416
 1135    0.3409
 1136    0.3400
 1137    0.3380
 1138    0.3378
 1139    0.3369
 1140    0.3364
 1141    0.3349
 1142    0.3342
 1143    0.3334
 1144    0.3324
 1145    0.3320
 1146    0.3307
 1147    0.3299
 1148    0.3293
 1149    0.3280
 1150    0.3272
 1151    0.3269
 1152    0.3264
 1153    0.3257
 1154    0.3251
 1155    0.3239
 1156    0.3222
 1157    0.3219
 1158    0.3210
 1159    0.3203
 1160    0.3194
 1161    0.3187
 1162    0.3178
 1163    0.3171
 1164    0.3160
 1165    0.3157
 1166    0.3150
 1167    0.3143
 1168    0.3138
 1169    0.3133
 1170    0.3117
 1171    0.3107
 1172    0.3103
 1173    0.3096
 1174    0.3092
 1175    0.3086
 1176    0.3074
 1177    0.3067
 1178    0.3061
 1179    0.3053
 1180    0.3050
 1181    0.3038
 1182    0.3036
 1183    0.3028
 1184    0.3019
 1185    0.3005
 1186    0.2998
 1187    0.2989
 1188    0.2981
 1189    0.2974
 1190    0.2972
 1191    0.2962
 1192    0.2958
 1193    0.2940
 1194    0.2936
 1195    0.2929
 1196    0.2925
 1197    0.2917
 1198    0.2915
 1199    0.2906
 1200    0.2900
 1201    0.2893
 1202    0.2879
 1203    0.2865
 1204    0.2861
 1205    0.2853
 1206    0.2850
 1207    0.2842
 1208    0.2832
 1209    0.2829
 1210    0.2815
 1211    0.2810
 1212    0.2799
 1213    0.2794
 1214    0.2789
 1215    0.2786
 1216    0.2780
 1217    0.2761
 1218    0.2759
 1219    0.2754
 1220    0.2744
 1221    0.2736
 1222    0.2732
 1223    0.2726
 1224    0.2720
 1225    0.2709
 1226    0.2700
 1227    0.2695
 1228    0.2686
 1229    0.2682
 1230    0.2674
 1231    0.2667
 1232    0.2666
 1233    0.2654
 1234    0.2648
 1235    0.2644
 1236    0.2637
 1237    0.2629
 1238    0.2622
 1239    0.2612
 1240    0.2605
 1241    0.2598
 1242    0.2593
 1243    0.2587
 1244    0.2582
 1245    0.2577
 1246    0.2573
 1247    0.2564
 1248    0.2560
 1249    0.2550
 1250    0.2545
 1251    0.2536
 1252    0.2530
 1253    0.2527
 1254    0.2520
 1255    0.2513
 1256    0.2496
 1257    0.2492
 1258    0.2485
 1259    0.2475
 1260    0.2472
 1261    0.2471
 1262    0.2463
 1263    0.2452
 1264    0.2447
 1265    0.2440
 1266    0.2432
 1267    0.2427
 1268    0.2421
 1269    0.2419
 1270    0.2413
 1271    0.2400
 1272    0.2389
 1273    0.2380
 1274    0.2369
 1275    0.2365
 1276    0.2354
 1277    0.2353
 1278    0.2349
 1279    0.2337
 1280    0.2329
 1281    0.2325
 1282    0.2321
 1283    0.2311
 1284    0.2310
 1285    0.2307
 1286    0.2302
 1287    0.2296
 1288    0.2292
 1289    0.2289
 1290    0.2273
 1291    0.2272
 1292    0.2258
 1293    0.2256
 1294    0.2253
 1295    0.2244
 1296    0.2238
 1297    0.2231
 1298    0.2223
 1299    0.2219
 1300    0.2211
 1301    0.2206
 1302    0.2200
 1303    0.2194
 1304    0.2190
 1305    0.2183
 1306    0.2170
 1307    0.2170
 1308    0.2159
 1309    0.2154
 1310    0.2150
 1311    0.2144
 1312    0.2138
 1313    0.2127
 1314    0.2121
 1315    0.2110
 1316    0.2109
 1317    0.2106
 1318    0.2094
 1319    0.2089
 1320    0.2085
 1321    0.2083
 1322    0.2072
 1323    0.2070
 1324    0.2065
 1325    0.2063
 1326    0.2058
 1327    0.2053
 1328    0.2041
 1329    0.2038
 1330    0.2026
 1331    0.2017
 1332    0.2007
 1333    0.2001
 1334    0.1994
 1335    0.1992
 1336    0.1990
 1337    0.1980
 1338    0.1975
 1339    0.1972
 1340    0.1958
 1341    0.1957
 1342    0.1946
 1343    0.1944
 1344    0.1941
 1345    0.1936
 1346    0.1928
 1347    0.1920
 1348    0.1919
 1349    0.1912
 1350    0.1906
 1351    0.1899
 1352    0.1893
 1353    0.1886
 1354    0.1882
 1355    0.1877
 1356    0.1868
 1357    0.1856
 1358    0.1854
 1359    0.1850
 1360    0.1843
 1361    0.1836
 1362    0.1835
 1363    0.1831
 1364    0.1823
 1365    0.1814
 1366    0.1804
 1367    0.1799
 1368    0.1797
 1369    0.1793
 1370    0.1788
 1371    0.1783
 1372    0.1779
 1373    0.1770
 1374    0.1764
 1375    0.1758
 1376    0.1753
 1377    0.1743
 1378    0.1737
 1379    0.1733
 1380    0.1729
 1381    0.1727
 1382    0.1719
 1383    0.1713
 1384    0.1709
 1385    0.1698
 1386    0.1697
 1387    0.1687
 1388    0.1684
 1389    0.1681
 1390    0.1672
 1391    0.1666
 1392    0.1662
 1393    0.1658
 1394    0.1650
 1395    0.1645
 1396    0.1637
 1397    0.1632
 1398    0.1625
 1399    0.1623
 1400    0.1622
 1401    0.1618
 1402    0.1609
 1403    0.1601
 1404    0.1594
 1405    0.1586
 1406    0.1584
 1407    0.1581
 1408    0.1576
 1409    0.1569
 1410    0.1562
 1411    0.1555
 1412    0.1547
 1413    0.1546
 1414    0.1536
 1415    0.1532
 1416    0.1530
 1417    0.1527
 1418    0.1522
 1419    0.1511
 1420    0.1504
 1421    0.1502
 1422    0.1500
 1423    0.1493
 1424    0.1487
 1425    0.1484
 1426    0.1474
 1427    0.1471
 1428    0.1465
 1429    0.1460
 1430    0.1455
 1431    0.1451
 1432    0.1445
 1433    0.1444
 1434    0.1433
 1435    0.1427
 1436    0.1422
 1437    0.1417
 1438    0.1415
 1439    0.1406
 1440    0.1402
 1441    0.1399
 1442    0.1389
 1443    0.1387
 1444    0.1380
 1445    0.1380
 1446    0.1375
 1447    0.1367
 1448    0.1358
 1449    0.1356
 1450    0.1353
 1451    0.1345
 1452    0.1341
 1453    0.1338
 1454    0.1326
 1455    0.1319
 1456    0.1317
 1457    0.1309
 1458    0.1306
 1459    0.1304
 1460    0.1299
 1461    0.1297
 1462    0.1292
 1463    0.1281
 1464    0.1279
 1465    0.1272
 1466    0.1267
 1467    0.1266
 1468    0.1259
 1469    0.1250
 1470    0.1249
 1471    0.1244
 1472    0.1243
 1473    0.1233
 1474    0.1232
 1475    0.1225
 1476    0.1220
 1477    0.1219
 1478    0.1214
 1479    0.1208
 1480    0.1201
 1481    0.1198
 1482    0.1192
 1483    0.1186
 1484    0.1180
 1485    0.1179
 1486    0.1168
 1487    0.1166
 1488    0.1164
 1489    0.1160
 1490    0.1155
 1491    0.1149
 1492    0.1140
 1493    0.1138
 1494    0.1133
 1495    0.1128
 1496    0.1119
 1497    0.1114
 1498    0.1112
 1499    0.1110
 1500    0.1108
 1501    0.1102
 1502    0.1099
 1503    0.1093
 1504    0.1087
 1505    0.1084
 1506    0.1082
 1507    0.1078
 1508    0.1072
 1509    0.1068
 1510    0.1064
 1511    0.1061
 1512    0.1051
 1513    0.1050
 1514    0.1044
 1515    0.1040
 1516    0.1036
 1517    0.1029
 1518    0.1029
 1519    0.1024
 1520    0.1018
 1521    0.1016
 1522    0.1013
 1523    0.1004
 1524    0.1004
 1525    0.0995
 1526    0.0992
 1527    0.0986
 1528    0.0975
 1529    0.0972
 1530    0.0968
 1531    0.0966
 1532    0.0962
 1533    0.0959
 1534    0.0956
 1535    0.0951
 1536    0.0945
 1537    0.0943
 1538    0.0934
 1539    0.0930
 1540    0.0927
 1541    0.0925
 1542    0.0918
 1543    0.0914
 1544    0.0910
 1545    0.0907
 1546    0.0901
 1547    0.0897
 1548    0.0893
 1549    0.0890
 1550    0.0881
 1551    0.0879
 1552    0.0875
 1553    0.0871
 1554    0.0864
 1555    0.0858
 1556    0.0857
 1557    0.0857
 1558    0.0851
 1559    0.0848
 1560    0.0844
 1561    0.0842
 1562    0.0837
 1563    0.0833
 1564    0.0829
 1565    0.0823
 1566    0.0819
 1567    0.0814
 1568    0.0812
 1569    0.0808
 1570    0.0807
 1571    0.0801
 1572    0.0798
 1573    0.0791
 1574    0.0788
 1575    0.0782
 1576    0.0779
 1577    0.0777
 1578    0.0770
 1579    0.0765
 1580    0.0763
 1581    0.0759
 1582    0.0758
 1583    0.0753
 1584    0.0753
 1585    0.0748
 1586    0.0744
 1587    0.0739
 1588    0.0737
 1589    0.0733
 1590    0.0724
 1591    0.0721
 1592    0.0718
 1593    0.0713
 1594    0.0711
 1595    0.0705
 1596    0.0700
 1597    0.0699
 1598    0.0696
 1599    0.0687
 1600    0.0686
 1601    0.0683
 1602    0.0678
 1603    0.0675
 1604    0.0672
 1605    0.0666
 1606    0.0662
 1607    0.0657
 1608    0.0657
 1609    0.0652
 1610    0.0651
 1611    0.0647
 1612    0.0643
 1613    0.0639
 1614    0.0636
 1615    0.0633
 1616    0.0628
 1617    0.0624
 1618    0.0621
 1619    0.0617
 1620    0.0614
 1621    0.0613
 1622    0.0610
 1623    0.0609
 1624    0.0605
 1625    0.0599
 1626    0.0597
 1627    0.0590
 1628    0.0584
 1629    0.0582
 1630    0.0579
 1631    0.0578
 1632    0.0575
 1633    0.0569
 1634    0.0567
 1635    0.0566
 1636    0.0561
 1637    0.0557
 1638    0.0551
 1639    0.0549
 1640    0.0547
 1641    0.0543
 1642    0.0542
 1643    0.0540
 1644    0.0536
 1645    0.0524
 1646    0.0524
 1647    0.0521
 1648    0.0520
 1649    0.0519
 1650    0.0512
 1651    0.0508
 1652    0.0507
 1653    0.0505
 1654    0.0501
 1655    0.0500
 1656    0.0496
 1657    0.0492
 1658    0.0492
 1659    0.0488
 1660    0.0484
 1661    0.0482
 1662    0.0477
 1663    0.0474
 1664    0.0470
 1665    0.0468
 1666    0.0463
 1667    0.0460
 1668    0.0457
 1669    0.0455
 1670    0.0453
 1671    0.0453
 1672    0.0450
 1673    0.0447
 1674    0.0442
 1675    0.0439
 1676    0.0436
 1677    0.0432
 1678    0.0430
 1679    0.0428
 1680    0.0425
 1681    0.0421
 1682    0.0418
 1683    0.0416
 1684    0.0412
 1685    0.0411
 1686    0.0407
 1687    0.0403
 1688    0.0399
 1689    0.0398
 1690    0.0396
 1691    0.0394
 1692    0.0391
 1693    0.0389
 1694    0.0387
 1695    0.0386
 1696    0.0381
 1697    0.0378
 1698    0.0377
 1699    0.0374
 1700    0.0369
 1701    0.0366
 1702    0.0364
 1703    0.0363
 1704    0.0357
 1705    0.0357
 1706    0.0353
 1707    0.0350
 1708    0.0348
 1709    0.0345
 1710    0.0343
 1711    0.0341
 1712    0.0336
 1713    0.0335
 1714    0.0333
 1715    0.0330
 1716    0.0327
 1717    0.0327
 1718    0.0325
 1719    0.0321
 1720    0.0320
 1721    0.0315
 1722    0.0311
 1723    0.0311
 1724    0.0308
 1725    0.0305
 1726    0.0302
 1727    0.0300
 1728    0.0297
 1729    0.0297
 1730    0.0296
 1731    0.0295
 1732    0.0291
 1733    0.0288
 1734    0.0285
 1735    0.0282
 1736    0.0281
 1737    0.0280
 1738    0.0276
 1739    0.0276
 1740    0.0273
 1741    0.0270
 1742    0.0268
 1743    0.0266
 1744    0.0265
 1745    0.0264
 1746    0.0263
 1747    0.0260
 1748    0.0260
 1749    0.0256
 1750    0.0252
 1751    0.0251
 1752    0.0248
 1753    0.0246
 1754    0.0242
 1755    0.0241
 1756    0.0240
 1757    0.0239
 1758    0.0237
 1759    0.0235
 1760    0.0234
 1761    0.0232
 1762    0.0226
 1763    0.0224
 1764    0.0223
 1765    0.0219
 1766    0.0218
 1767    0.0217
 1768    0.0215
 1769    0.0213
 1770    0.0211
 1771    0.0208
 1772    0.0207
 1773    0.0207
 1774    0.0204
 1775    0.0203
 1776    0.0201
 1777    0.0200
 1778    0.0198
 1779    0.0196
 1780    0.0193
 1781    0.0192
 1782    0.0191
 1783    0.0190
 1784    0.0189
 1785    0.0186
 1786    0.0184
 1787    0.0184
 1788    0.0181
 1789    0.0180
 1790    0.0176
 1791    0.0175
 1792    0.0174
 1793    0.0173
 1794    0.0170
 1795    0.0168
 1796    0.0167
 1797    0.0166
 1798    0.0164
 1799    0.0162
 1800    0.0161
 1801    0.0158
 1802    0.0156
 1803    0.0156
 1804    0.0154
 1805    0.0152
 1806    0.0151
 1807    0.0150
 1808    0.0149
 1809    0.0148
 1810    0.0147
 1811    0.0146
 1812    0.0144
 1813    0.0141
 1814    0.0140
 1815    0.0138
 1816    0.0137
 1817    0.0136
 1818    0.0134
 1819    0.0133
 1820    0.0132
 1821    0.0130
 1822    0.0129
 1823    0.0128
 1824    0.0127
 1825    0.0126
 1826    0.0124
 1827    0.0123
 1828    0.0123
 1829    0.0121
 1830    0.0120
 1831    0.0118
 1832    0.0116
 1833    0.0113
 1834    0.0112
 1835    0.0112
 1836    0.0110
 1837    0.0109
 1838    0.0107
 1839    0.0106
 1840    0.0105
 1841    0.0104
 1842    0.0102
 1843    0.0102
 1844    0.0100
 1845    0.0099
 1846    0.0098
 1847    0.0097
 1848    0.0096
 1849    0.0095
 1850    0.0094
 1851    0.0094
 1852    0.0093
 1853    0.0091
 1854    0.0091
 1855    0.0088
 1856    0.0088
 1857    0.0087
 1858    0.0086
 1859    0.0084
 1860    0.0083
 1861    0.0083
 1862    0.0082
 1863    0.0081
 1864    0.0080
 1865    0.0079
 1866    0.0078
 1867    0.0077
 1868    0.0076
 1869    0.0075
 1870    0.0074
 1871    0.0074
 1872    0.0072
 1873    0.0072
 1874    0.0071
 1875    0.0070
 1876    0.0069
 1877    0.0068
 1878    0.0067
 1879    0.0067
 1880    0.0066
 1881    0.0065
 1882    0.0065
 1883    0.0064
 1884    0.0063
 1885    0.0062
 1886    0.0061
 1887    0.0060
 1888    0.0059
 1889    0.0059
 1890    0.0058
 1891    0.0058
 1892    0.0056
 1893    0.0056
 1894    0.0055
 1895    0.0055
 1896    0.0054
 1897    0.0054
 1898    0.0053
 1899    0.0052
 1900    0.0051
 1901    0.0051
 1902    0.0051
 1903    0.0049
 1904    0.0048
 1905    0.0048
 1906    0.0047
 1907    0.0046
 1908    0.0046
 1909    0.0045
 1910    0.0044
 1911    0.0044
 1912    0.0043
 1913    0.0043
 1914    0.0042
 1915    0.0041
 1916    0.0041
 1917    0.0040
 1918    0.0040
 1919    0.0040
 1920    0.0039
 1921    0.0038
 1922    0.0037
 1923    0.0037
 1924    0.0036
 1925    0.0036
 1926    0.0035
 1927    0.0035
 1928    0.0034
 1929    0.0034
 1930    0.0033
 1931    0.0032
 1932    0.0032
 1933    0.0031
 1934    0.0030
 1935    0.0030
 1936    0.0030
 1937    0.0029
 1938    0.0029
 1939    0.0028
 1940    0.0028
 1941    0.0027
 1942    0.0027
 1943    0.0027
 1944    0.0027
 1945    0.0026
 1946    0.0025
 1947    0.0025
 1948    0.0024
 1949    0.0024
 1950    0.0024
 1951    0.0023
 1952    0.0023
 1953    0.0022
 1954    0.0022
 1955    0.0022
 1956    0.0021
 1957    0.0021
 1958    0.0021
 1959    0.0020
 1960    0.0019
 1961    0.0019
 1962    0.0019
 1963    0.0019
 1964    0.0018
 1965    0.0018
 1966    0.0018
 1967    0.0018
 1968    0.0017
 1969    0.0017
 1970    0.0017
 1971    0.0016
 1972    0.0016
 1973    0.0015
 1974    0.0015
 1975    0.0015
 1976    0.0015
 1977    0.0014
 1978    0.0014
 1979    0.0014
 1980    0.0014
 1981    0.0014
 1982    0.0013
 1983    0.0013
 1984    0.0013
 1985    0.0012
 1986    0.0012
 1987    0.0012
 1988    0.0012
 1989    0.0011
 1990    0.0011
 1991    0.0011
 1992    0.0010
 1993    0.0010
 1994    0.0010
 1995    0.0010
 1996    0.0010
 1997    0.0010
 1998    0.0010
 1999    0.0009
 2000    0.0009
 2001    0.0009
 2002    0.0009
 2003    0.0008
 2004    0.0008
 2005    0.0008
 2006    0.0008
 2007    0.0008
 2008    0.0008
 2009    0.0007
 2010    0.0007
 2011    0.0007
 2012    0.0007
 2013    0.0007
 2014    0.0006
 2015    0.0006
 2016    0.0006
 2017    0.0006
 2018    0.0006
 2019    0.0006
 2020    0.0005
 2021    0.0005
 2022    0.0005
 2023    0.0005
 2024    0.0005
 2025    0.0005
 2026    0.0005
 2027    0.0005
 2028    0.0004
 2029    0.0004
 2030    0.0004
 2031    0.0004
 2032    0.0004
 2033    0.0004
 2034    0.0004
 2035    0.0004
 2036    0.0003
 2037    0.0003
 2038    0.0003
 2039    0.0003
 2040    0.0003
 2041    0.0003
 2042    0.0003
 2043    0.0003
 2044    0.0003
 2045    0.0003
 2046    0.0003
 2047    0.0002
 2048    0.0002
 2049    0.0002
 2050    0.0002
 2051    0.0002
 2052    0.0002
 2053    0.0002
 2054    0.0002
 2055    0.0002
 2056    0.0002
 2057    0.0002
 2058    0.0002
 2059    0.0002
 2060    0.0001
 2061    0.0001
 2062    0.0001
 2063    0.0001
 2064    0.0001
 2065    0.0001
 2066    0.0001
 2067    0.0001
 2068    0.0001
 2069    0.0001
 2070    0.0001
 2071    0.0001
 2072    0.0001
 2073    0.0001
 2074    0.0001
 2075    0.0001
 2076    0.0001
 2077    0.0001
 2078    0.0001
 2079    0.0001
 2080    0.0001
 2081    0.0000
 2082    0.0000
 2083    0.0000
 2084    0.0000
 2085    0.0000
 2086    0.0000
 2087    0.0000
 2088    0.0000
 2089    0.0000
 2090    0.0000
 2091    0.0000
 2092    0.0000
 2093    0.0000
 2094    0.0000
 2095    0.0000
 2096    0.0000
 2097    0.0000
 2098    0.0000
 2099    0.0000
 2100    0.0000
 2101    0.0000
 2102    0.0000
 2103    0.0000
 2104    0.0000
 2105    0.0000
 2106    0.0000
 2107    0.0000
 2108    0.0000
 2109    0.0000
 2110    0.0000
 2111    0.0000
 2112    0.0000
 2113    0.0000
 2114    0.0000
 2115    0.0000
 2116    0.0000
 2117    0.0000
 2118    0.0000
 2119    0.0000
 2120    0.0000
 2121    0.0000
 2122    0.0000
 2123    0.0000
 2124    0.0000
 2125    0.0000
 2126    0.0000
 2127    0.0000
 2128    0.0000
 2129    0.0000
 2130    0.0000
 2131    0.0000
 2132    0.0000
 2133    0.0000
 2134    0.0000
 2135    0.0000
 2136    0.0000
 2137    0.0000
 2138    0.0000
 2139    0.0000
 2140    0.0000
 2141    0.0000
 2142    0.0000
 2143    0.0000
 2144    0.0000
 2145    0.0000
 2146    0.0000
 2147    0.0000
 2148    0.0000
 2149    0.0000
 2150    0.0000
 2151    0.0000
 2152    0.0000
 2153    0.0000
 2154    0.0000
 2155    0.0000
 2156    0.0000
 2157    0.0000
 2158    0.0000
 2159    0.0000
 2160    0.0000
 2161    0.0000
 2162    0.0000
 2163    0.0000
 2164    0.0000
 2165    0.0000
 2166    0.0000
 2167    0.0000
 2168    0.0000
 2169    0.0000
 2170    0.0000
 2171    0.0000
 2172    0.0000
 2173    0.0000
 2174    0.0000
 2175    0.0000
 2176    0.0000
 2177    0.0000
 2178    0.0000
 2179    0.0000
 2180    0.0000
 2181    0.0000
 2182    0.0000
 2183    0.0000
 2184    0.0000
 2185    0.0000
 2186    0.0000
 2187    0.0000
 2188    0.0000
 2189    0.0000
 2190    0.0000
 2191    0.0000
 2192    0.0000
 2193    0.0000
 2194    0.0000
 2195    0.0000
 2196    0.0000
 2197    0.0000
 2198    0.0000
 2199    0.0000
 2200    0.0000
 2201    0.0000
 2202    0.0000
 2203    0.0000
 2204    0.0000
 2205    0.0000
 2206    0.0000
 2207    0.0000
 2208    0.0000
 2209    0.0000
 2210    0.0000
 2211    0.0000
 2212    0.0000
 2213    0.0000
 2214    0.0000
 2215    0.0000
 2216    0.0000
 2217    0.0000
 2218    0.0000
 2219    0.0000
 2220    0.0000
 2221    0.0000
 2222    0.0000
 2223    0.0000
 2224    0.0000
 2225    0.0000
 2226    0.0000
 2227    0.0000
 2228    0.0000
 2229    0.0000
 2230    0.0000
 2231    0.0000
 2232    0.0000
 2233    0.0000
 2234    0.0000
 2235    0.0000
 2236    0.0000
 2237    0.0000
 2238    0.0000
 2239    0.0000
 2240    0.0000
 2241    0.0000
 2242    0.0000
 2243    0.0000
 2244    0.0000
 2245    0.0000
 2246    0.0000
 2247    0.0000
 2248    0.0000
 2249    0.0000
 2250    0.0000
 2251    0.0000
 2252    0.0000
 2253    0.0000
 2254    0.0000
 2255    0.0000
 2256    0.0000
 2257    0.0000
 2258    0.0000
 2259    0.0000
 2260    0.0000
 2261    0.0000
 2262    0.0000
 2263    0.0000
 2264    0.0000
 2265    0.0000
 2266    0.0000
 2267    0.0000
 2268    0.0000
 2269    0.0000
 2270    0.0000
 2271    0.0000
 2272    0.0000
 2273    0.0000
 2274    0.0000
 2275    0.0000
 2276    0.0000
 2277    0.0000
 2278    0.0000
 2279    0.0000
 2280    0.0000
 2281    0.0000
 2282    0.0000
 2283    0.0000
 2284    0.0000
 2285    0.0000
 2286    0.0000
 2287    0.0000
 2288    0.0000
 2289    0.0000
 2290    0.0000
 2291    0.0000
 2292    0.0000
 2293    0.0000
 2294    0.0000
 2295    0.0000
 2296    0.0000
 2297    0.0000
 2298    0.0000
 2299    0.0000
 2300    0.0000
 2301    0.0000
 2302    0.0000
 2303    0.0000
 2304    0.0000
 2305    0.0000
 2306    0.0000
 2307    0.0000
 2308    0.0000
 2309    0.0000
 2310    0.0000
 2311    0.0000
 2312    0.0000
 2313    0.0000
 2314    0.0000
 2315    0.0000
 2316    0.0000
 2317    0.0000
 2318    0.0000
 2319    0.0000
 2320    0.0000
 2321    0.0000
 2322    0.0000
 2323    0.0000
 2324    0.0000
 2325    0.0000
 2326    0.0000
 2327    0.0000
 2328    0.0000
 2329    0.0000
 2330    0.0000
 2331    0.0000
 2332    0.0000
 2333    0.0000
 2334    0.0000
 2335    0.0000
 2336    0.0000
 2337    0.0000
 2338    0.0000
 2339    0.0000
 2340    0.0000
 2341    0.0000
 2342    0.0000
 2343    0.0000
 2344    0.0000
 2345    0.0000
 2346    0.0000
 2347    0.0000
 2348    0.0000
 2349    0.0000
 2350    0.0000
 2351    0.0000
 2352    0.0000
 2353    0.0000
 2354    0.0000
 2355    0.0000
 2356    0.0000
 2357    0.0000
 2358    0.0000
 2359    0.0000
 2360    0.0000
 2361    0.0000
 2362    0.0000
 2363    0.0000
 2364    0.0000
 2365    0.0000
 2366    0.0000
 2367    0.0000
 2368    0.0000
 2369    0.0000
 2370    0.0000
 2371    0.0000
 2372    0.0000
 2373    0.0000
 2374    0.0000
 2375    0.0000
 2376    0.0000
 2377    0.0000
 2378    0.0000
 2379    0.0000
 2380    0.0000
 2381    0.0000
 2382    0.0000
 2383    0.0000
 2384    0.0000
 2385    0.0000
 2386    0.0000
 2387    0.0000
 2388    0.0000
 2389    0.0000
 2390    0.0000
 2391    0.0000
 2392    0.0000
 2393    0.0000
 2394    0.0000
 2395    0.0000
 2396    0.0000
 2397    0.0000
 2398    0.0000
 2399    0.0000
 2400    0.0000
 2401    0.0000
 2402    0.0000
 2403    0.0000
 2404    0.0000
 2405    0.0000
 2406    0.0000
 2407    0.0000
 2408    0.0000
 2409    0.0000
 2410    0.0000
 2411    0.0000
 2412    0.0000
 2413    0.0000
 2414    0.0000
 2415    0.0000
 2416    0.0000
 2417    0.0000
 2418    0.0000
 2419    0.0000
 2420    0.0000
 2421    0.0000
 2422    0.0000
 2423    0.0000
 2424    0.0000
 2425    0.0000
 2426    0.0000
 2427    0.0000
 2428    0.0000
 2429    0.0000
 2430    0.0000
 2431    0.0000
 2432    0.0000
 2433    0.0000
 2434    0.0000
 2435    0.0000
 2436    0.0000
 2437    0.0000
 2438    0.0000
 2439    0.0000
 2440    0.0000
 2441    0.0000
 2442    0.0000
 2443    0.0000
 2444    0.0000
 2445    0.0000
 2446    0.0000
 2447    0.0000
 2448    0.0000
 2449    0.0000
 2450    0.0000
 2451    0.0000
 2452    0.0000
 2453    0.0000
 2454    0.0000
 2455    0.0000
 2456    0.0000
 2457    0.0000
 2458    0.0000
 2459    0.0000
 2460    0.0000
 2461    0.0000
 2462    0.0000
 2463    0.0000
 2464    0.0000
 2465    0.0000
 2466    0.0000
 2467    0.0000
 2468    0.0000
 2469    0.0000
 2470    0.0000
 2471    0.0000
 2472    0.0000
 2473    0.0000
 2474    0.0000
 2475    0.0000
 2476    0.0000
 2477    0.0000
 2478    0.0000
 2479    0.0000
 2480    0.0000
 2481    0.0000
 2482    0.0000
 2483    0.0000
 2484    0.0000
 2485    0.0000
 2486    0.0000
 2487    0.0000
 2488    0.0000
 2489    0.0000
 2490    0.0000
 2491    0.0000
 2492    0.0000
 2493    0.0000
 2494    0.0000
 2495    0.0000
 2496    0.0000
 2497    0.0000
 2498    0.0000
 2499    0.0000
 2500    0.0000
 2501    0.0000
 2502    0.0000
 2503    0.0000
 2504    0.0000
 2505    0.0000
 2506    0.0000
 2507    0.0000
 2508    0.0000
 2509    0.0000
 2510    0.0000
 2511    0.0000
 2512    0.0000
 2513    0.0000
 2514    0.0000
 2515    0.0000
 2516    0.0000
 2517    0.0000
 2518    0.0000
 2519    0.0000
 2520    0.0000
 2521    0.0000
 2522    0.0000
 2523    0.0000
 2524    0.0000
 2525    0.0000
 2526    0.0000
 2527    0.0000
 2528    0.0000
 2529    0.0000
 2530    0.0000
 2531    0.0000
 2532    0.0000
 2533    0.0000
 2534    0.0000
 2535    0.0000
 2536    0.0000
 2537    0.0000
 2538    0.0000
 2539    0.0000
 2540    0.0000
 2541    0.0000
 2542    0.0000
 2543    0.0000
 2544    0.0000
 2545    0.0000
 2546    0.0000
 2547    0.0000
 2548    0.0000
 2549    0.0000
 2550    0.0000
 2551    0.0000
 2552    0.0000
 2553    0.0000
 2554    0.0000
 2555    0.0000
 2556    0.0000
 2557    0.0000
 2558    0.0000
 2559    0.0000
 2560    0.0000
 2561    0.0000
 2562    0.0000
 2563    0.0000
 2564    0.0000
 2565    0.0000
 2566    0.0000
 2567    0.0000
 2568    0.0000
 2569    0.0000
 2570    0.0000
 2571    0.0000
 2572    0.0000
 2573    0.0000
 2574    0.0000
 2575    0.0000
 2576    0.0000
 2577    0.0000
 2578    0.0000
 2579    0.0000
 2580    0.0000
 2581    0.0000
 2582    0.0000
 2583    0.0000
 2584    0.0000
 2585    0.0000
 2586    0.0000
 2587    0.0000
 2588    0.0000
 2589    0.0000
 2590    0.0000
 2591    0.0000
 2592    0.0000
 2593    0.0000
 2594    0.0000
 2595    0.0000
 2596    0.0000
 2597    0.0000
 2598    0.0000
 2599    0.0000
 2600    0.0000
 2601    0.0000
 2602    0.0000
 2603    0.0000
 2604    0.0000
 2605    0.0000
 2606    0.0000
 2607    0.0000
 2608    0.0000
 2609    0.0000
 2610    0.0000
 2611    0.0000
 2612    0.0000
 2613    0.0000
 2614    0.0000
 2615    0.0000
 2616    0.0000
 2617    0.0000
 2618    0.0000
 2619    0.0000
 2620    0.0000
 2621    0.0000
 2622    0.0000
 2623    0.0000
 2624    0.0000
 2625    0.0000
 2626    0.0000
 2627    0.0000
 2628    0.0000
 2629    0.0000
 2630    0.0000
 2631    0.0000
 2632    0.0000
 2633    0.0000
 2634    0.0000
 2635    0.0000
 2636    0.0000
 2637    0.0000
 2638    0.0000
 2639    0.0000
 2640    0.0000
 2641    0.0000
 2642    0.0000
 2643    0.0000
 2644    0.0000
 2645    0.0000
 2646    0.0000
 2647    0.0000
 2648    0.0000
 2649    0.0000
 2650    0.0000
 2651    0.0000
 2652    0.0000
 2653    0.0000
 2654    0.0000
 2655    0.0000
 2656    0.0000
 2657    0.0000
 2658    0.0000
 2659    0.0000
 2660    0.0000
 2661    0.0000
 2662    0.0000
 2663    0.0000
 2664    0.0000
 2665    0.0000
 2666    0.0000
 2667    0.0000
 2668    0.0000
 2669    0.0000
 2670    0.0000
 2671    0.0000
 2672    0.0000
 2673    0.0000
 2674    0.0000
 2675    0.0000
 2676    0.0000
 2677    0.0000
 2678    0.0000
 2679    0.0000
 2680    0.0000
 2681    0.0000
 2682    0.0000
 2683    0.0000
 2684    0.0000
 2685    0.0000
 2686    0.0000
 2687    0.0000
 2688    0.0000
 2689    0.0000
 2690    0.0000
 2691    0.0000
 2692    0.0000
 2693    0.0000
 2694    0.0000
 2695    0.0000
 2696    0.0000
 2697    0.0000
 2698    0.0000
 2699    0.0000
 2700    0.0000
 2701    0.0000
 2702    0.0000
 2703    0.0000
 2704    0.0000
 2705    0.0000
 2706    0.0000
 2707    0.0000
 2708    0.0000
 2709    0.0000
 2710    0.0000
 2711    0.0000
 2712    0.0000
 2713    0.0000
 2714    0.0000
 2715    0.0000
 2716    0.0000
 2717    0.0000
 2718    0.0000
 2719    0.0000
 2720    0.0000
 2721    0.0000
 2722    0.0000
 2723    0.0000
 2724    0.0000
 2725    0.0000
 2726    0.0000
 2727    0.0000
 2728    0.0000
 2729    0.0000
 2730    0.0000
 2731    0.0000
 2732    0.0000
 2733    0.0000
 2734    0.0000
 2735    0.0000
 2736    0.0000
 2737    0.0000
 2738    0.0000
 2739    0.0000
 2740    0.0000
 2741    0.0000
 2742    0.0000
 2743    0.0000
 2744    0.0000
 2745    0.0000
 2746    0.0000
 2747    0.0000
 2748    0.0000
 2749    0.0000
 2750    0.0000
 2751    0.0000
 2752    0.0000
 2753    0.0000
 2754    0.0000
 2755    0.0000
 2756    0.0000
 2757    0.0000
 2758    0.0000
 2759    0.0000
 2760    0.0000
 2761    0.0000
 2762    0.0000
 2763    0.0000
 2764    0.0000
 2765    0.0000
 2766    0.0000
 2767    0.0000
 2768    0.0000
 2769    0.0000
 2770    0.0000
 2771    0.0000
 2772    0.0000
 2773    0.0000
 2774    0.0000
 2775    0.0000
 2776    0.0000
 2777    0.0000
 2778    0.0000
 2779    0.0000
 2780    0.0000
 2781    0.0000
 2782    0.0000
 2783    0.0000
 2784    0.0000
 2785    0.0000
 2786    0.0000
 2787    0.0000
 2788    0.0000
 2789    0.0000
 2790    0.0000
 2791    0.0000
 2792    0.0000
 2793    0.0000
 2794    0.0000
 2795    0.0000
 2796    0.0000
 2797    0.0000
 2798    0.0000
 2799    0.0000
 2800    0.0000
 2801    0.0000
 2802    0.0000
 2803    0.0000
 2804    0.0000
 2805    0.0000
 2806    0.0000
 2807    0.0000
 2808    0.0000
 2809    0.0000
 2810    0.0000
 2811    0.0000
 2812    0.0000
 2813    0.0000
 2814    0.0000
 2815    0.0000
 2816    0.0000
 2817    0.0000
 2818    0.0000
 2819    0.0000
 2820    0.0000
 2821    0.0000
 2822    0.0000
 2823    0.0000
 2824    0.0000
 2825    0.0000
 2826    0.0000
 2827    0.0000
 2828    0.0000
 2829    0.0000
 2830    0.0000
 2831    0.0000
 2832    0.0000
 2833    0.0000
 2834    0.0000
 2835    0.0000
 2836    0.0000
 2837    0.0000
 2838    0.0000
 2839    0.0000
 2840    0.0000
 2841    0.0000
 2842    0.0000
 2843    0.0000
 2844    0.0000
 2845    0.0000
 2846    0.0000
 2847    0.0000
 2848    0.0000
 2849    0.0000
 2850    0.0000
 2851    0.0000
 2852    0.0000
 2853    0.0000
 2854    0.0000
 2855    0.0000
 2856    0.0000
 2857    0.0000
 2858    0.0000
 2859    0.0000
 2860    0.0000
 2861    0.0000
 2862    0.0000
 2863    0.0000
 2864    0.0000
 2865    0.0000
 2866    0.0000
 2867    0.0000
 2868    0.0000
 2869    0.0000
 2870    0.0000
 2871    0.0000
 2872    0.0000
 2873    0.0000
 2874    0.0000
 2875    0.0000
 2876    0.0000
 2877    0.0000
 2878    0.0000
 2879    0.0000
 2880    0.0000
 2881    0.0000
 2882    0.0000
 2883    0.0000
 2884    0.0000
 2885    0.0000
 2886    0.0000
 2887    0.0000
 2888    0.0000
 2889    0.0000
 2890    0.0000
 2891    0.0000
 2892    0.0000
 2893    0.0000
 2894    0.0000
 2895    0.0000
 2896    0.0000
 2897    0.0000
 2898    0.0000
 2899    0.0000
 2900    0.0000
 2901    0.0000
 2902    0.0000
 2903    0.0000
 2904    0.0000
 2905    0.0000
 2906    0.0000
 2907    0.0000
 2908    0.0000
 2909    0.0000
 2910    0.0000
 2911    0.0000
 2912    0.0000
 2913    0.0000
 2914    0.0000
 2915    0.0000
 2916    0.0000
 2917    0.0000
 2918    0.0000
 2919    0.0000
 2920    0.0000
 2921    0.0000
 2922    0.0000
 2923    0.0000
 2924    0.0000
 2925    0.0000
 2926    0.0000
 2927    0.0000
 2928    0.0000
 2929    0.0000
 2930    0.0000
 2931    0.0000
 2932    0.0000
 2933    0.0000
 2934    0.0000
 2935    0.0000
 2936    0.0000
 2937    0.0000
 2938    0.0000
 2939    0.0000
 2940    0.0000
 2941    0.0000
 2942    0.0000
 2943    0.0000
 2944    0.0000
 2945    0.0000
 2946    0.0000
 2947    0.0000
 2948    0.0000
 2949    0.0000
 2950    0.0000
 2951    0.0000
 2952    0.0000
 2953    0.0000
 2954    0.0000
 2955    0.0000
 2956    0.0000
 2957    0.0000
 2958    0.0000
 2959    0.0000
 2960    0.0000
 2961    0.0000
 2962    0.0000
 2963    0.0000
 2964    0.0000
 2965    0.0000
 2966    0.0000
 2967    0.0000
 2968    0.0000
 2969    0.0000
 2970    0.0000
 2971    0.0000
 2972    0.0000
 2973    0.0000
 2974    0.0000
 2975    0.0000
 2976    0.0000
 2977    0.0000
 2978    0.0000
 2979    0.0000
 2980    0.0000
 2981    0.0000
 2982    0.0000
 2983    0.0000
 2984    0.0000
 2985    0.0000
 2986    0.0000
 2987    0.0000
 2988    0.0000
 2989    0.0000
 2990    0.0000
 2991    0.0000
 2992    0.0000
 2993    0.0000
 2994    0.0000
 2995    0.0000
 2996    0.0000
 2997    0.0000
 2998    0.0000
 2999    0.0000
 3000    0.0000
 3001    0.0000
 3002    0.0000
 3003    0.0000
 3004    0.0000
 3005    0.0000
 3006    0.0000
 3007    0.0000
 3008    0.0000
 3009    0.0000
 3010    0.0000
 3011    0.0000
 3012    0.0000
 3013    0.0000
 3014    0.0000
 3015    0.0000
 3016    0.0000
 3017    0.0000
 3018    0.0000
 3019    0.0000
 3020    0.0000
 3021    0.0000
 3022    0.0000
 3023    0.0000
 3024    0.0000
 3025    0.0000
 3026    0.0000
 3027    0.0000
 3028    0.0000
 3029    0.0000
 3030    0.0000
 3031    0.0000
 3032    0.0000
 3033    0.0000
 3034    0.0000
 3035    0.0000
 3036    0.0000
 3037    0.0000
 3038    0.0000
 3039    0.0000
 3040    0.0000
 3041    0.0000
 3042    0.0000
 3043    0.0000
 3044    0.0000
 3045    0.0000
 3046    0.0000
 3047    0.0000
 3048    0.0000
 3049    0.0000
 3050    0.0000
 3051    0.0000
 3052    0.0000
 3053    0.0000
 3054    0.0000
 3055    0.0000
 3056    0.0000
 3057    0.0000
 3058    0.0000
 3059    0.0000
 3060    0.0000
 3061    0.0000
 3062    0.0000
 3063    0.0000
 3064    0.0000
 3065    0.0000
 3066    0.0000
 3067    0.0000
 3068    0.0000
 3069    0.0000
 3070    0.0000
 3071    0.0000
 3072    0.0000
 3073    0.0000
 3074    0.0000
 3075    0.0000
 3076    0.0000
 3077    0.0000
 3078    0.0000
 3079    0.0000
 3080    0.0000
 3081    0.0000
 3082    0.0000
 3083    0.0000
 3084    0.0000
 3085    0.0000
 3086    0.0000
 3087    0.0000
 3088    0.0000
 3089    0.0000
 3090    0.0000
 3091    0.0000
 3092    0.0000
 3093    0.0000
 3094    0.0000
 3095    0.0000
 3096    0.0000
 3097    0.0000
 3098    0.0000
 3099    0.0000
 3100    0.0000
 3101    0.0000
 3102    0.0000
 3103    0.0000
 3104    0.0000
 3105    0.0000
 3106    0.0000
 3107    0.0000
 3108    0.0000
 3109    0.0000
 3110    0.0000
 3111    0.0000
 3112    0.0000
 3113    0.0000
 3114    0.0000
 3115    0.0000
 3116    0.0000
 3117    0.0000
 3118    0.0000
 3119    0.0000
 3120    0.0000
 3121    0.0000
 3122    0.0000
 3123    0.0000
 3124    0.0000
 3125    0.0000
 3126    0.0000
 3127    0.0000
 3128    0.0000
 3129    0.0000
 3130    0.0000
 3131    0.0000
 3132    0.0000
 3133    0.0000
 3134    0.0000
 3135    0.0000
 3136    0.0000
 3137    0.0000
 3138    0.0000
 3139    0.0000
 3140    0.0000
 3141    0.0000
 3142    0.0000
 3143    0.0000
 3144    0.0000
 3145    0.0000
 3146    0.0000
 3147    0.0000
 3148    0.0000
 3149    0.0000
 3150    0.0000
 3151    0.0000
 3152    0.0000
 3153    0.0000
 3154    0.0000
 3155    0.0000
 3156    0.0000
 3157    0.0000
 3158    0.0000
 3159    0.0000
 3160    0.0000
 3161    0.0000
 3162    0.0000
 3163    0.0000
 3164    0.0000
 3165    0.0000
 3166    0.0000
 3167    0.0000
 3168    0.0000
 3169    0.0000
 3170    0.0000
 3171    0.0000
 3172    0.0000
 3173    0.0000
 3174    0.0000
 3175    0.0000
 3176    0.0000
 3177    0.0000
 3178    0.0000
 3179    0.0000
 3180    0.0000
 3181    0.0000
 3182    0.0000
 3183    0.0000
 3184    0.0000
 3185    0.0000
 3186    0.0000
 3187    0.0000
 3188    0.0000
 3189    0.0000
 3190    0.0000
 3191    0.0000
 3192    0.0000
 3193    0.0000
 3194    0.0000
 3195    0.0000
 3196    0.0000
 3197    0.0000
 3198    0.0000
 3199    0.0000
 3200    0.0000
 3201    0.0000
 3202    0.0000
 3203    0.0000
 3204    0.0000
 3205    0.0000
 3206    0.0000
 3207    0.0000
 3208    0.0000
 3209    0.0000
 3210    0.0000
 3211    0.0000
 3212    0.0000
 3213    0.0000
 3214    0.0000
 3215    0.0000
 3216    0.0000
 3217    0.0000
 3218    0.0000
 3219    0.0000
 3220    0.0000
 3221    0.0000
 3222    0.0000
 3223    0.0000
 3224    0.0000
 3225    0.0000
 3226    0.0000
 3227    0.0000
 3228    0.0000
 3229    0.0000
 3230    0.0000
 3231    0.0000
 3232    0.0000
 3233    0.0000
 3234    0.0000
 3235    0.0000
 3236    0.0000
 3237    0.0000
 3238    0.0000
 3239    0.0000
 3240    0.0000
 3241    0.0000
 3242    0.0000
 3243    0.0000
 3244    0.0000
 3245    0.0000
 3246    0.0000
 3247    0.0000
 3248    0.0000
 3249    0.0000
 3250    0.0000
 3251    0.0000
 3252    0.0000
 3253    0.0000
 3254    0.0000
 3255    0.0000
 3256    0.0000
 3257    0.0000
 3258    0.0000
 3259    0.0000
 3260    0.0000
 3261    0.0000
 3262    0.0000
 3263    0.0000
 3264    0.0000
 3265    0.0000
 3266    0.0000
 3267    0.0000
 3268    0.0000
 3269    0.0000
 3270    0.0000
 3271    0.0000
 3272    0.0000
 3273    0.0000
 3274    0.0000
 3275    0.0000
 3276    0.0000
 3277    0.0000
 3278    0.0000
 3279    0.0000
 3280    0.0000
 3281    0.0000
 3282    0.0000
 3283    0.0000
 3284    0.0000
 3285    0.0000
 3286    0.0000
 3287    0.0000
 3288    0.0000
 3289    0.0000
 3290    0.0000
 3291    0.0000
 3292    0.0000
 3293    0.0000
 3294    0.0000
 3295    0.0000
 3296    0.0000
 3297    0.0000
 3298    0.0000
 3299    0.0000
 3300    0.0000
 3301    0.0000
 3302    0.0000
 3303    0.0000
 3304    0.0000
 3305    0.0000
 3306    0.0000
 3307    0.0000
 3308    0.0000
 3309    0.0000
 3310    0.0000
 3311    0.0000
 3312    0.0000
 3313    0.0000
 3314    0.0000
 3315    0.0000
 3316    0.0000
 3317    0.0000
 3318    0.0000
 3319    0.0000
 3320    0.0000
 3321    0.0000
 3322    0.0000
 3323    0.0000
 3324    0.0000
 3325    0.0000
 3326    0.0000
 3327    0.0000
 3328    0.0000
 3329    0.0000
 3330    0.0000
 3331    0.0000
 3332    0.0000
 3333    0.0000
 3334    0.0000
 3335    0.0000
 3336    0.0000
 3337    0.0000
 3338    0.0000
 3339    0.0000
 3340    0.0000
 3341    0.0000
 3342    0.0000
 3343    0.0000
 3344    0.0000
 3345    0.0000
 3346    0.0000
 3347    0.0000
 3348    0.0000
 3349    0.0000
 3350    0.0000
 3351    0.0000
 3352    0.0000
 3353    0.0000
 3354    0.0000
 3355    0.0000
 3356    0.0000
 3357    0.0000
 3358    0.0000
 3359    0.0000
 3360    0.0000
 3361    0.0000
 3362    0.0000
 3363    0.0000
 3364    0.0000
 3365    0.0000
 3366    0.0000
 3367    0.0000
 3368    0.0000
 3369    0.0000
 3370    0.0000
 3371    0.0000
 3372    0.0000
 3373    0.0000
 3374    0.0000
 3375    0.0000
 3376    0.0000
 3377    0.0000
 3378    0.0000
 3379    0.0000
 3380    0.0000
 3381    0.0000
 3382    0.0000
 3383    0.0000
 3384    0.0000
 3385    0.0000
 3386    0.0000
 3387    0.0000
 3388    0.0000
 3389    0.0000
 3390    0.0000
 3391    0.0000
 3392    0.0000
 3393    0.0000
 3394    0.0000
 3395    0.0000
 3396    0.0000
 3397    0.0000
 3398    0.0000
 3399    0.0000
 3400    0.0000
 3401    0.0000
 3402    0.0000
 3403    0.0000
 3404    0.0000
 3405    0.0000
 3406    0.0000
 3407    0.0000
 3408    0.0000
 3409    0.0000
 3410    0.0000
 3411    0.0000
 3412    0.0000
 3413    0.0000
 3414    0.0000
 3415    0.0000
 3416    0.0000
 3417    0.0000
 3418    0.0000
 3419    0.0000
 3420    0.0000
 3421    0.0000
 3422    0.0000
 3423    0.0000
 3424    0.0000
 3425    0.0000
 3426    0.0000
 3427    0.0000
 3428    0.0000
 3429    0.0000
 3430    0.0000
 3431    0.0000
 3432    0.0000
 3433    0.0000
 3434    0.0000
 3435    0.0000
 3436    0.0000
 3437    0.0000
 3438    0.0000
 3439    0.0000
 3440    0.0000
 3441    0.0000
 3442    0.0000
 3443    0.0000
 3444    0.0000
 3445    0.0000
 3446    0.0000
 3447    0.0000
 3448    0.0000
 3449    0.0000
 3450    0.0000
 3451    0.0000
 3452    0.0000
 3453    0.0000
 3454    0.0000
 3455    0.0000
 3456    0.0000
 3457    0.0000
 3458    0.0000
 3459    0.0000
 3460    0.0000
 3461    0.0000
 3462    0.0000
 3463    0.0000
 3464    0.0000
 3465    0.0000
 3466    0.0000
 3467    0.0000
 3468    0.0000
 3469    0.0000
 3470    0.0000
 3471    0.0000
 3472    0.0000
 3473    0.0000
 3474    0.0000
 3475    0.0000
 3476    0.0000
 3477    0.0000
 3478    0.0000
 3479    0.0000
 3480    0.0000
 3481    0.0000
 3482    0.0000
 3483    0.0000
 3484    0.0000
 3485    0.0000
 3486    0.0000
 3487    0.0000
 3488    0.0000
 3489    0.0000
 3490    0.0000
 3491    0.0000
 3492    0.0000
 3493    0.0000
 3494    0.0000
 3495    0.0000
 3496    0.0000
 3497    0.0000
 3498    0.0000
 3499    0.0000
 3500    0.0000
 3501    0.0000
 3502    0.0000
 3503    0.0000
 3504    0.0000
 3505    0.0000
 3506    0.0000
 3507    0.0000
 3508    0.0000
 3509    0.0000
 3510    0.0000
 3511    0.0000
 3512    0.0000
 3513    0.0000
 3514    0.0000
 3515    0.0000
 3516    0.0000
 3517    0.0000
 3518    0.0000
 3519    0.0000
 3520    0.0000
 3521    0.0000
 3522    0.0000
 3523    0.0000
 3524    0.0000
 3525    0.0000
 3526    0.0000
 3527    0.0000
 3528    0.0000
 3529    0.0000
 3530    0.0000
 3531    0.0000
 3532    0.0000
 3533    0.0000
 3534    0.0000
 3535    0.0000
 3536    0.0000
 3537    0.0000
 3538    0.0000
 3539    0.0000
 3540    0.0000
 3541    0.0000
 3542    0.0000
 3543    0.0000
 3544    0.0000
 3545    0.0000
 3546    0.0000
 3547    0.0000
 3548    0.0000
 3549    0.0000
 3550    0.0000
 3551    0.0000
 3552    0.0000
 3553    0.0000
 3554    0.0000
 3555    0.0000
 3556    0.0000
 3557    0.0000
 3558    0.0000
 3559    0.0000
 3560    0.0000
 3561    0.0000
 3562    0.0000
 3563    0.0000
 3564    0.0000
 3565    0.0000
 3566    0.0000
 3567    0.0000
 3568    0.0000
 3569    0.0000
 3570    0.0000
 3571    0.0000
 3572    0.0000
 3573    0.0000
 3574    0.0000
 3575    0.0000
 3576    0.0000
 3577    0.0000
 3578    0.0000
 3579    0.0000
 3580    0.0000
 3581    0.0000
 3582    0.0000
 3583    0.0000
 3584    0.0000
 3585    0.0000
 3586    0.0000
 3587    0.0000
 3588    0.0000
 3589    0.0000
 3590    0.0000
 3591    0.0000
 3592    0.0000
 3593    0.0000
 3594    0.0000
 3595    0.0000
 3596    0.0000
 3597    0.0000
 3598    0.0000
 3599    0.0000
 3600    0.0000
 3601    0.0000
 3602    0.0000
 3603    0.0000
 3604    0.0000
 3605    0.0000
 3606    0.0000
 3607    0.0000
 3608    0.0000
 3609    0.0000
 3610    0.0000
 3611    0.0000
 3612    0.0000
 3613    0.0000
 3614    0.0000
 3615    0.0000
 3616    0.0000
 3617    0.0000
 3618    0.0000
 3619    0.0000
 3620    0.0000
 3621    0.0000
 3622    0.0000
 3623    0.0000
 3624    0.0000
 3625    0.0000
 3626    0.0000
 3627    0.0000
 3628    0.0000
 3629    0.0000
 3630    0.0000
 3631    0.0000
 3632    0.0000
 3633    0.0000
 3634    0.0000
 3635    0.0000
 3636    0.0000
 3637    0.0000
 3638    0.0000
 3639    0.0000
 3640    0.0000
 3641    0.0000
 3642    0.0000
 3643    0.0000
 3644    0.0000
 3645    0.0000
 3646    0.0000
 3647    0.0000
 3648    0.0000
 3649    0.0000
 3650    0.0000
 3651    0.0000
 3652    0.0000
 3653    0.0000
 3654    0.0000
 3655    0.0000
 3656    0.0000
 3657    0.0000
 3658    0.0000
 3659    0.0000
 3660    0.0000
 3661    0.0000
 3662    0.0000
 3663    0.0000
 3664    0.0000
 3665    0.0000
 3666    0.0000
 3667    0.0000
 3668    0.0000
 3669    0.0000
 3670    0.0000
 3671    0.0000
 3672    0.0000
 3673    0.0000
 3674    0.0000
 3675    0.0000
 3676    0.0000
 3677    0.0000
 3678    0.0000
 3679    0.0000
 3680    0.0000
 3681    0.0000
 3682    0.0000
 3683    0.0000
 3684    0.0000
 3685    0.0000
 3686    0.0000
 3687    0.0000
 3688    0.0000
 3689    0.0000
 3690    0.0000
 3691    0.0000
 3692    0.0000
 3693    0.0000
 3694    0.0000
 3695    0.0000
 3696    0.0000
 3697    0.0000
 3698    0.0000
 3699    0.0000
 3700    0.0000
 3701    0.0000
 3702    0.0000
 3703    0.0000
 3704    0.0000
 3705    0.0000
 3706    0.0000
 3707    0.0000
 3708    0.0000
 3709    0.0000
 3710    0.0000
 3711    0.0000
 3712    0.0000
 3713    0.0000
 3714    0.0000
 3715    0.0000
 3716    0.0000
 3717    0.0000
 3718    0.0000
 3719    0.0000
 3720    0.0000
 3721    0.0000
 3722    0.0000
 3723    0.0000
 3724    0.0000
 3725    0.0000
 3726    0.0000
 3727    0.0000
 3728    0.0000
 3729    0.0000
 3730    0.0000
 3731    0.0000
 3732    0.0000
 3733    0.0000
 3734    0.0000
 3735    0.0000
 3736    0.0000
 3737    0.0000
 3738    0.0000
 3739    0.0000
 3740    0.0000
 3741    0.0000
 3742    0.0000
 3743    0.0000
 3744    0.0000
 3745    0.0000
 3746    0.0000
 3747    0.0000
 3748    0.0000
 3749    0.0000
 3750    0.0000
 3751    0.0000
 3752    0.0000
 3753    0.0000
 3754    0.0000
 3755    0.0000
 3756    0.0000
 3757    0.0000
 3758    0.0000
 3759    0.0000
 3760    0.0000
 3761    0.0000
 3762    0.0000
 3763    0.0000
 3764    0.0000
 3765    0.0000
 3766    0.0000
 3767    0.0000
 3768    0.0000
 3769    0.0000
 3770    0.0000
 3771    0.0000
 3772    0.0000
 3773    0.0000
 3774    0.0000
 3775    0.0000
 3776    0.0000
 3777    0.0000
 3778    0.0000
 3779    0.0000
 3780    0.0000
 3781    0.0000
 3782    0.0000
 3783    0.0000
 3784    0.0000
 3785    0.0000
 3786    0.0000
 3787    0.0000
 3788    0.0000
 3789    0.0000
 3790    0.0000
 3791    0.0000
 3792    0.0000
 3793    0.0000
 3794    0.0000
 3795    0.0000
 3796    0.0000
 3797    0.0000
 3798    0.0000
 3799    0.0000
 3800    0.0000
 3801    0.0000
 3802    0.0000
 3803    0.0000
 3804    0.0000
 3805    0.0000
 3806    0.0000
 3807    0.0000
 3808    0.0000
 3809    0.0000
 3810    0.0000
 3811    0.0000
 3812    0.0000
 3813    0.0000
 3814    0.0000
 3815    0.0000
 3816    0.0000
 3817    0.0000
 3818    0.0000
 3819    0.0000
 3820    0.0000
 3821    0.0000
 3822    0.0000
 3823    0.0000
 3824    0.0000
 3825    0.0000
 3826    0.0000
 3827    0.0000
 3828    0.0000
 3829    0.0000
 3830    0.0000
 3831    0.0000
 3832    0.0000
 3833    0.0000
 3834    0.0000
 3835    0.0000
 3836    0.0000
 3837    0.0000
 3838    0.0000
 3839    0.0000
 3840    0.0000
 3841    0.0000
 3842    0.0000
 3843    0.0000
 3844    0.0000
 3845    0.0000
 3846    0.0000
 3847    0.0000
 3848    0.0000
 3849    0.0000
 3850    0.0000
 3851    0.0000
 3852    0.0000
 3853    0.0000
 3854    0.0000
 3855    0.0000
 3856    0.0000
 3857    0.0000
 3858    0.0000
 3859    0.0000
 3860    0.0000
 3861    0.0000
 3862    0.0000
 3863    0.0000
 3864    0.0000
 3865    0.0000
 3866    0.0000
 3867    0.0000
 3868    0.0000
 3869    0.0000
 3870    0.0000
 3871    0.0000
 3872    0.0000
 3873    0.0000
 3874    0.0000
 3875    0.0000
 3876    0.0000
 3877    0.0000
 3878    0.0000
 3879    0.0000
 3880    0.0000
 3881    0.0000
 3882    0.0000
 3883    0.0000
 3884    0.0000
 3885    0.0000
 3886    0.0000
 3887    0.0000
 3888    0.0000
 3889    0.0000
 3890    0.0000
 3891    0.0000
 3892    0.0000
 3893    0.0000
 3894    0.0000
 3895    0.0000
 3896    0.0000
 3897    0.0000
 3898    0.0000
 3899    0.0000
 3900    0.0000
 3901    0.0000
 3902    0.0000
 3903    0.0000
 3904    0.0000
 3905    0.0000
 3906    0.0000
 3907    0.0000
 3908    0.0000
 3909    0.0000
 3910    0.0000
 3911    0.0000
 3912    0.0000
 3913    0.0000
 3914    0.0000
 3915    0.0000
 3916    0.0000
 3917    0.0000
 3918    0.0000
 3919    0.0000
 3920    0.0000
 3921    0.0000
 3922    0.0000
 3923    0.0000
 3924    0.0000
 3925    0.0000
 3926    0.0000
 3927    0.0000
 3928    0.0000
 3929    0.0000
 3930    0.0000
 3931    0.0000
 3932    0.0000
 3933    0.0000
 3934    0.0000
 3935    0.0000
 3936    0.0000
 3937    0.0000
 3938    0.0000
 3939    0.0000
 3940    0.0000
 3941    0.0000
 3942    0.0000
 3943    0.0000
 3944    0.0000
 3945    0.0000
 3946    0.0000
 3947    0.0000
 3948    0.0000
 3949    0.0000
 3950    0.0000
 3951    0.0000
 3952    0.0000
 3953    0.0000
 3954    0.0000
 3955    0.0000
 3956    0.0000
 3957    0.0000
 3958    0.0000
 3959    0.0000
 3960    0.0000
 3961    0.0000
 3962    0.0000
 3963    0.0000
 3964    0.0000
 3965    0.0000
 3966    0.0000
 3967    0.0000
 3968    0.0000
 3969    0.0000
 3970    0.0000
 3971    0.0000
 3972    0.0000
 3973    0.0000
 3974    0.0000
 3975    0.0000
 3976    0.0000
 3977    0.0000
 3978    0.0000
 3979    0.0000
 3980    0.0000
 3981    0.0000
 3982    0.0000
 3983    0.0000
 3984    0.0000
 3985    0.0000
 3986    0.0000
 3987    0.0000
 3988    0.0000
 3989    0.0000
 3990    0.0000
 3991    0.0000
 3992    0.0000
 3993    0.0000
 3994    0.0000
 3995    0.0000
 3996    0.0000
 3997    0.0000
 3998    0.0000
 3999    0.0000
 4000    0.0000
 4001    0.0000
 4002    0.0000
 4003    0.0000
 4004    0.0000
 4005    0.0000
 4006    0.0000
 4007    0.0000
 4008    0.0000
 4009    0.0000
 4010    0.0000
 4011    0.0000
 4012    0.0000
 4013    0.0000
 4014    0.0000
 4015    0.0000
 4016    0.0000
 4017    0.0000
 4018    0.0000
 4019    0.0000
 4020    0.0000
 4021    0.0000
 4022    0.0000
 4023    0.0000
 4024    0.0000
 4025    0.0000
 4026    0.0000
 4027    0.0000
 4028    0.0000
 4029    0.0000
 4030    0.0000
 4031    0.0000
 4032    0.0000
 4033    0.0000
 4034    0.0000
 4035    0.0000
 4036    0.0000
 4037    0.0000
 4038    0.0000
 4039    0.0000
 4040    0.0000
 4041    0.0000
 4042    0.0000
 4043    0.0000
 4044    0.0000
 4045    0.0000
 4046    0.0000
 4047    0.0000
 4048    0.0000
 4049    0.0000
 4050    0.0000
 4051    0.0000
 4052    0.0000
 4053    0.0000
 4054    0.0000
 4055    0.0000
 4056    0.0000
 4057    0.0000
 4058    0.0000
 4059    0.0000
 4060    0.0000
 4061    0.0000
 4062    0.0000
 4063    0.0000
 4064    0.0000
 4065    0.0000
 4066    0.0000
 4067    0.0000
 4068    0.0000
 4069    0.0000
 4070    0.0000
 4071    0.0000
 4072    0.0000
 4073    0.0000
 4074    0.0000
 4075    0.0000
 4076    0.0000
 4077    0.0000
 4078    0.0000
 4079    0.0000
 4080    0.0000
 4081    0.0000
 4082    0.0000
 4083    0.0000
 4084    0.0000
 4085    0.0000
 4086    0.0000
 4087    0.0000
 4088    0.0000
 4089    0.0000
 4090    0.0000
 4091    0.0000
 4092    0.0000
 4093    0.0000
 4094    0.0000
 4095    0.0000
 4096    0.0000
 4097    0.0000
 4098    0.0000
 4099    0.0000
 4100    0.0000
 4101    0.0000
 4102    0.0000
 4103    0.0000
 4104    0.0000
 4105    0.0000
 4106    0.0000
 4107    0.0000
 4108    0.0000
 4109    0.0000
 4110    0.0000
 4111    0.0000
 4112    0.0000
 4113    0.0000
 4114    0.0000
 4115    0.0000
 4116    0.0000
 4117    0.0000
 4118    0.0000
 4119    0.0000
 4120    0.0000
 4121    0.0000
 4122    0.0000
 4123    0.0000
 4124    0.0000
 4125    0.0000
 4126    0.0000
 4127    0.0000
 4128    0.0000
 4129    0.0000
 4130    0.0000
 4131    0.0000
 4132    0.0000
 4133    0.0000
 4134    0.0000
 4135    0.0000
 4136    0.0000
 4137    0.0000
 4138    0.0000
 4139    0.0000
 4140    0.0000
 4141    0.0000
 4142    0.0000
 4143    0.0000
 4144    0.0000
 4145    0.0000
 4146    0.0000
 4147    0.0000
 4148    0.0000
 4149    0.0000
 4150    0.0000
 4151    0.0000
 4152    0.0000
 4153    0.0000
 4154    0.0000
 4155    0.0000
 4156    0.0000
 4157    0.0000
 4158    0.0000
 4159    0.0000
 4160    0.0000
 4161    0.0000
 4162    0.0000
 4163    0.0000
 4164    0.0000
 4165    0.0000
 4166    0.0000
 4167    0.0000
 4168    0.0000
 4169    0.0000
 4170    0.0000
 4171    0.0000
 4172    0.0000
 4173    0.0000
 4174    0.0000
 4175    0.0000
 4176    0.0000
 4177    0.0000
 4178    0.0000
 4179    0.0000
 4180    0.0000
 4181    0.0000
 4182    0.0000
 4183    0.0000
 4184    0.0000
 4185    0.0000
 4186    0.0000
 4187    0.0000
 4188    0.0000
 4189    0.0000
 4190    0.0000
 4191    0.0000
 4192    0.0000
 4193    0.0000
 4194    0.0000
 4195    0.0000
 4196    0.0000
 4197    0.0000
 4198    0.0000
 4199    0.0000
 4200    0.0000
 4201    0.0000
 4202    0.0000
 4203    0.0000
 4204    0.0000
 4205    0.0000
 4206    0.0000
 4207    0.0000
 4208    0.0000
 4209    0.0000
 4210    0.0000
 4211    0.0000
 4212    0.0000
 4213    0.0000
 4214    0.0000
 4215    0.0000
 4216    0.0000
 4217    0.0000
 4218    0.0000
 4219    0.0000
 4220    0.0000
 4221    0.0000
 4222    0.0000
 4223    0.0000
 4224    0.0000
 4225    0.0000
 4226    0.0000
 4227    0.0000
 4228    0.0000
 4229    0.0000
 4230    0.0000
 4231    0.0000
 4232    0.0000
 4233    0.0000
 4234    0.0000
 4235    0.0000
 4236    0.0000
 4237    0.0000
 4238    0.0000
 4239    0.0000
 4240    0.0000
 4241    0.0000
 4242    0.0000
 4243    0.0000
 4244    0.0000
 4245    0.0000
 4246    0.0000
 4247    0.0000
 4248    0.0000
 4249    0.0000
 4250    0.0000
 4251    0.0000
 4252    0.0000
 4253    0.0000
 4254    0.0000
 4255    0.0000
 4256    0.0000
 4257    0.0000
 4258    0.0000
 4259    0.0000
 4260    0.0000
 4261    0.0000
 4262    0.0000
 4263    0.0000
 4264    0.0000
 4265    0.0000
 4266    0.0000
 4267    0.0000
 4268    0.0000
 4269    0.0000
 4270    0.0000
 4271    0.0000
 4272    0.0000
 4273    0.0000
 4274    0.0000
 4275    0.0000
 4276    0.0000
 4277    0.0000
 4278    0.0000
 4279    0.0000
 4280    0.0000
 4281    0.0000
 4282    0.0000
 4283    0.0000
 4284    0.0000
 4285    0.0000
 4286    0.0000
 4287    0.0000
 4288    0.0000
 4289    0.0000
 4290    0.0000
 4291    0.0000
 4292    0.0000
 4293    0.0000
 4294    0.0000
 4295    0.0000
 4296    0.0000
 4297    0.0000
 4298    0.0000
 4299    0.0000
 4300    0.0000
 4301    0.0000
 4302    0.0000
 4303    0.0000
 4304    0.0000
 4305    0.0000
 4306    0.0000
 4307    0.0000
 4308    0.0000
 4309    0.0000
 4310    0.0000
 4311    0.0000
 4312    0.0000
 4313    0.0000
 4314    0.0000
 4315    0.0000
 4316    0.0000
 4317    0.0000
 4318    0.0000
 4319    0.0000
 4320    0.0000
 4321    0.0000
 4322    0.0000
 4323    0.0000
 4324    0.0000
 4325    0.0000
 4326    0.0000
 4327    0.0000
 4328    0.0000
 4329    0.0000
 4330    0.0000
 4331    0.0000
 4332    0.0000
 4333    0.0000
 4334    0.0000
 4335    0.0000
 4336    0.0000
 4337    0.0000
 4338    0.0000
 4339    0.0000
 4340    0.0000
 4341    0.0000
 4342    0.0000
 4343    0.0000
 4344    0.0000
 4345    0.0000
 4346    0.0000
 4347    0.0000
 4348    0.0000
 4349    0.0000
 4350    0.0000
 4351    0.0000
 4352    0.0000
 4353    0.0000
 4354    0.0000
 4355    0.0000
 4356    0.0000
 4357    0.0000
 4358    0.0000
 4359    0.0000
 4360    0.0000
 4361    0.0000
 4362    0.0000
 4363    0.0000
 4364    0.0000
 4365    0.0000
 4366    0.0000
 4367    0.0000
 4368    0.0000
 4369    0.0000
 4370    0.0000
 4371    0.0000
 4372    0.0000
 4373    0.0000
 4374    0.0000
 4375    0.0000
 4376    0.0000
 4377    0.0000
 4378    0.0000
 4379    0.0000
 4380    0.0000
 4381    0.0000
 4382    0.0000
 4383    0.0000
 4384    0.0000
 4385    0.0000
 4386    0.0000
 4387    0.0000
 4388    0.0000
 4389    0.0000
 4390    0.0000
 4391    0.0000
 4392    0.0000
 4393    0.0000
 4394    0.0000
 4395    0.0000
 4396    0.0000
 4397    0.0000
 4398    0.0000
 4399    0.0000
 4400    0.0000
 4401    0.0000
 4402    0.0000
 4403    0.0000
 4404    0.0000
 4405    0.0000
 4406    0.0000
 4407    0.0000
 4408    0.0000
 4409    0.0000
 4410    0.0000
 4411    0.0000
 4412    0.0000
 4413    0.0000
 4414    0.0000
 4415    0.0000
 4416    0.0000
 4417    0.0000
 4418    0.0000
 4419    0.0000
 4420    0.0000
 4421    0.0000
 4422    0.0000
 4423    0.0000
 4424    0.0000
 4425    0.0000
 4426    0.0000
 4427    0.0000
 4428    0.0000
 4429    0.0000
 4430    0.0000
 4431    0.0000
 4432    0.0000
 4433    0.0000
 4434    0.0000
 4435    0.0000
 4436    0.0000
 4437    0.0000
 4438    0.0000
 4439    0.0000
 4440    0.0000
 4441    0.0000
 4442    0.0000
 4443    0.0000
 4444    0.0000
 4445    0.0000
 4446    0.0000
 4447    0.0000
 4448    0.0000
 4449    0.0000
 4450    0.0000
 4451    0.0000
 4452    0.0000
 4453    0.0000
 4454    0.0000
 4455    0.0000
 4456    0.0000
 4457    0.0000
 4458    0.0000
 4459    0.0000
 4460    0.0000
 4461    0.0000
 4462    0.0000
 4463    0.0000
 4464    0.0000
 4465    0.0000
 4466    0.0000
 4467    0.0000
 4468    0.0000
 4469    0.0000
 4470    0.0000
 4471    0.0000
 4472    0.0000
 4473    0.0000
 4474    0.0000
 4475    0.0000
 4476    0.0000
 4477    0.0000
 4478    0.0000
 4479    0.0000
 4480    0.0000
 4481    0.0000
 4482    0.0000
 4483    0.0000
 4484    0.0000
 4485    0.0000
 4486    0.0000
 4487    0.0000
 4488    0.0000
 4489    0.0000
 4490    0.0000
 4491    0.0000
 4492    0.0000
 4493    0.0000
 4494    0.0000
 4495    0.0000
 4496    0.0000
 4497    0.0000
 4498    0.0000
 4499    0.0000
 4500    0.0000
 4501    0.0000
 4502    0.0000
 4503    0.0000
 4504    0.0000
 4505    0.0000
 4506    0.0000
 4507    0.0000
 4508    0.0000
 4509    0.0000
 4510    0.0000
 4511    0.0000
 4512    0.0000
 4513    0.0000
 4514    0.0000
 4515    0.0000
 4516    0.0000
 4517    0.0000
 4518    0.0000
 4519    0.0000
 4520    0.0000
 4521    0.0000
 4522    0.0000
 4523    0.0000
 4524    0.0000
 4525    0.0000
 4526    0.0000
 4527    0.0000
 4528    0.0000
 4529    0.0000
 4530    0.0000
 4531    0.0000
 4532    0.0000
 4533    0.0000
 4534    0.0000
 4535    0.0000
 4536    0.0000
 4537    0.0000
 4538    0.0000
 4539    0.0000
 4540    0.0000
 4541    0.0000
 4542    0.0000
 4543    0.0000
 4544    0.0000
 4545    0.0000
 4546    0.0000
 4547    0.0000
 4548    0.0000
 4549    0.0000
 4550    0.0000
 4551    0.0000
 4552    0.0000
 4553    0.0000
 4554    0.0000
 4555    0.0000
 4556    0.0000
 4557    0.0000
 4558    0.0000
 4559    0.0000
 4560    0.0000
 4561    0.0000
 4562    0.0000
 4563    0.0000
 4564    0.0000
 4565    0.0000
 4566    0.0000
 4567    0.0000
 4568    0.0000
 4569    0.0000
 4570    0.0000
 4571    0.0000
 4572    0.0000
 4573    0.0000
 4574    0.0000
 4575    0.0000
 4576    0.0000
 4577    0.0000
 4578    0.0000
 4579    0.0000
 4580    0.0000
 4581    0.0000
 4582    0.0000
 4583    0.0000
 4584    0.0000
 4585    0.0000
 4586    0.0000
 4587    0.0000
 4588    0.0000
 4589    0.0000
 4590    0.0000
 4591    0.0000
 4592    0.0000
 4593    0.0000
 4594    0.0000
 4595    0.0000
 4596    0.0000
 4597    0.0000
 4598    0.0000
 4599    0.0000
 4600    0.0000
 4601    0.0000
 4602    0.0000
 4603    0.0000
 4604    0.0000
 4605    0.0000
 4606    0.0000
 4607    0.0000
 4608    0.0000
 4609    0.0000
 4610    0.0000
 4611    0.0000
 4612    0.0000
 4613    0.0000
 4614    0.0000
 4615    0.0000
 4616    0.0000
 4617    0.0000
 4618    0.0000
 4619    0.0000
 4620    0.0000
 4621    0.0000
 4622    0.0000
 4623    0.0000
 4624    0.0000
 4625    0.0000
 4626    0.0000
 4627    0.0000
 4628    0.0000
 4629    0.0000
 4630    0.0000
 4631    0.0000
 4632    0.0000
 4633    0.0000
 4634    0.0000
 4635    0.0000
 4636    0.0000
 4637    0.0000
 4638    0.0000
 4639    0.0000
 4640    0.0000
 4641    0.0000
 4642    0.0000
 4643    0.0000
 4644    0.0000
 4645    0.0000
 4646    0.0000
 4647    0.0000
 4648    0.0000
 4649    0.0000
 4650    0.0000
 4651    0.0000
 4652    0.0000
 4653    0.0000
 4654    0.0000
 4655    0.0000
 4656    0.0000
 4657    0.0000
 4658    0.0000
 4659    0.0000
 4660    0.0000
 4661    0.0000
 4662    0.0000
 4663    0.0000
 4664    0.0000
 4665    0.0000
 4666    0.0000
 4667    0.0000
 4668    0.0000
 4669    0.0000
 4670    0.0000
 4671    0.0000
 4672    0.0000
 4673    0.0000
 4674    0.0000
 4675    0.0000
 4676    0.0000
 4677    0.0000
 4678    0.0000
 4679    0.0000
 4680    0.0000
 4681    0.0000
 4682    0.0000
 4683    0.0000
 4684    0.0000
 4685    0.0000
 4686    0.0000
 4687    0.0000
 4688    0.0000
 4689    0.0000
 4690    0.0000
 4691    0.0000
 4692    0.0000
 4693    0.0000
 4694    0.0000
 4695    0.0000
 4696    0.0000
 4697    0.0000
 4698    0.0000
 4699    0.0000
 4700    0.0000
 4701    0.0000
 4702    0.0000
 4703    0.0000
 4704    0.0000
 4705    0.0000
 4706    0.0000
 4707    0.0000
 4708    0.0000
 4709    0.0000
 4710    0.0000
 4711    0.0000
 4712    0.0000
 4713    0.0000
 4714    0.0000
 4715    0.0000
 4716    0.0000
 4717    0.0000
 4718    0.0000
 4719    0.0000
 4720    0.0000
 4721    0.0000
 4722    0.0000
 4723    0.0000
 4724    0.0000
 4725    0.0000
 4726    0.0000
 4727    0.0000
 4728    0.0000
 4729    0.0000
 4730    0.0000
 4731    0.0000
 4732    0.0000
 4733    0.0000
 4734    0.0000
 4735    0.0000
 4736    0.0000
 4737    0.0000
 4738    0.0000
 4739    0.0000
 4740    0.0000
 4741    0.0000
 4742    0.0000
 4743    0.0000
 4744    0.0000
 4745    0.0000
 4746    0.0000
 4747    0.0000
 4748    0.0000
 4749    0.0000
 4750    0.0000
 4751    0.0000
 4752    0.0000
 4753    0.0000
 4754    0.0000
 4755    0.0000
 4756    0.0000
 4757    0.0000
 4758    0.0000
 4759    0.0000
 4760    0.0000
 4761    0.0000
 4762    0.0000
 4763    0.0000
 4764    0.0000
 4765    0.0000
 4766    0.0000
 4767    0.0000
 4768    0.0000
 4769    0.0000
 4770    0.0000
 4771    0.0000
 4772    0.0000
 4773    0.0000
 4774    0.0000
 4775    0.0000
 4776    0.0000
 4777    0.0000
 4778    0.0000
 4779    0.0000
 4780    0.0000
 4781    0.0000
 4782    0.0000
 4783    0.0000
 4784    0.0000
 4785    0.0000
 4786    0.0000
 4787    0.0000
 4788    0.0000
 4789    0.0000
 4790    0.0000
 4791    0.0000
 4792    0.0000
 4793    0.0000
 4794    0.0000
 4795    0.0000
 4796    0.0000
 4797    0.0000
 4798    0.0000
 4799    0.0000
 4800    0.0000
 4801    0.0000
 4802    0.0000
 4803    0.0000
 4804    0.0000
 4805    0.0000
 4806    0.0000
 4807    0.0000
 4808    0.0000
 4809    0.0000
 4810    0.0000
 4811    0.0000
 4812    0.0000
 4813    0.0000
 4814    0.0000
 4815    0.0000
 4816    0.0000
 4817    0.0000
 4818    0.0000
 4819    0.0000
 4820    0.0000
 4821    0.0000
 4822    0.0000
 4823    0.0000
 4824    0.0000
 4825    0.0000
 4826    0.0000
 4827    0.0000
 4828    0.0000
 4829    0.0000
 4830    0.0000
 4831    0.0000
 4832    0.0000
 4833    0.0000
 4834    0.0000
 4835    0.0000
 4836    0.0000
 4837    0.0000
 4838    0.0000
 4839    0.0000
 4840    0.0000
 4841    0.0000
 4842    0.0000
 4843    0.0000
 4844    0.0000
 4845    0.0000
 4846    0.0000
 4847    0.0000
 4848    0.0000
 4849    0.0000
 4850    0.0000
 4851    0.0000
 4852    0.0000
 4853    0.0000
 4854    0.0000
 4855    0.0000
 4856    0.0000
 4857    0.0000
 4858    0.0000
 4859    0.0000
 4860    0.0000
 4861    0.0000
 4862    0.0000
 4863    0.0000
 4864    0.0000
 4865    0.0000
 4866    0.0000
 4867    0.0000
 4868    0.0000
 4869    0.0000
 4870    0.0000
 4871    0.0000
 4872    0.0000
 4873    0.0000
 4874    0.0000
 4875    0.0000
 4876    0.0000
 4877    0.0000
 4878    0.0000
 4879    0.0000
 4880    0.0000
 4881    0.0000
 4882    0.0000
 4883    0.0000
 4884    0.0000
 4885    0.0000
 4886    0.0000
 4887    0.0000
 4888    0.0000
 4889    0.0000
 4890    0.0000
 4891    0.0000
 4892    0.0000
 4893    0.0000
 4894    0.0000
 4895    0.0000
 4896    0.0000
 4897    0.0000
 4898    0.0000
 4899    0.0000
 4900    0.0000
 4901    0.0000
 4902    0.0000
 4903    0.0000
 4904    0.0000
 4905    0.0000
 4906    0.0000
 4907    0.0000
                                      
                                      
 Variance of the observed eigenvalues:
                                      
 1513.7737                            
                                                  
                                                  
 Effective number of independent variables [Veff]:
                                                  
 3393.5348                                        
                                                                             
                                                                             
 Significance threshold required to keep Type I error rate at 5% (0.05/Veff):
                                                                             
 1.47338994430255e-05                                                        
                                                                                    
                                                                                    
 --------------------------------------------------------------------------------   
                                                                                    
                                                                                    
 USING THE MORE ACCURATE ESTIMATE OF THE Veff [VeffLi] PROPOSED BY LI AND JI (2005):
                                                                                         
 Effective Number of Independent Variables [VeffLi] (using Equation 5 of Li and Ji 2005):
         
 1293.119
                                                                                 
 Experiment-wide Significance Threshold Required to Keep Type I Error Rate at 5%:
                                                                                 
 3.96655630444664e-05                                                            
                                                                                                                                            
                                                                                                                                            
 NB: Prof. Nyholt recommend using the Li and Ji (2005) estimate unless Veff < VeffLi.                                                       
                                                                                                                                            
 If you plan to report the number of independent tests, please cite:                                                                        
 Nyholt DR (2004) A simple correction for multiple testing for SNPs in linkage disequilibrium with each other. Am J Hum Genet 74(4):765-769.
 and                                                                                                                                        
 Jie Zheng (2017) PhenoSpD: an atlas of phenotypic correlations and a multiple testing correction for the human phenome. BioRxiv:           
```
